# Spatial transcriptomics and machine learning define exhaustion-like bone marrow T-cell islands associated with myeloma progression and clinical risk

**DOI:** 10.64898/2026.06.30.26356926

**Authors:** Xinye Li, Xiaolong Jiang, Qiuyan Dong, Jie Wu, Yangqiu Li, Yikai Zhang, Liye Zhong

**Affiliations:** State Key Laboratory of Bioactive Molecules and Druggability Assessment, Key Laboratory of Regenerative Medicine, Ministry of Education, Institute of Hematology, School of Medicine, Jinan University, Guangzhou 510632, China; Department of Hematology, First Affiliated Hospital of Jinan University, Guangzhou 510632, China; Sixth Affiliated Hospital of Sun Yat-sen University, Guangzhou 510655, China

**Keywords:** Multiple myeloma, Spatial transcriptomics, Machine learning, Bone marrow microenvironment, T-cell islands, T cell exhaustion

## Abstract

**Background:** Multiple myeloma (MM) progression is accompanied by remodeling of the bone marrow immune microenvironment. Local interactions among malignant plasma cells, stromal cells, myeloid cells, and immune cells not only support tumor cell survival, expansion, and immune escape, but are also closely associated with disease progression, therapeutic response, and clinical prognosis. Moreover, T cell exhaustion is a common T cells dysfunction in MM and limited efficacy of T cell-targeting therapies. However, the *in situ* organization and clinical significance of exhausted T cells in MM patients bone marrow remain insufficiently understood.

**Methods:** In this study, we analyzed bone marrow Xenium 5K spatial transcriptomics data from control (Ctrl), monoclonal gammopathy of undetermined significance (MGUS), smoldering myeloma (SM), and MM samples. After canonical multi-sample integration and celltype annotation, we used Gaussian mixture model (GMM)-based spatial partitioning, and multilayer perceptron (MLP) machine learning for systematic characterization the T cell microenvironment in MM bone marrow.

**Results:** Our results showed that exhaustion-like T cells increased during MM progression and formed spatially discrete T cell-enriched regions in the bone marrow, which we defined as exhaustion-like bone marrow T cell islands (eBM-TIs). These niches were mainly characterized by enhanced T cell-plasma cell communication associated with upregulated Galectin signaling. Pseudobulk analysis further showed enhanced IFN-related signaling in eBM-TIs, accompanied by upregulation of CXCR3 ligands such as CXCL9 and CXCL10, suggesting that the IFN-CXCL9/10 axis may contribute to T cell chemotaxis, maintenance of chronic inflammation, and formation of exhaustion-like states. By transferring spatial niche labels to scRNA-seq cohorts with available clinical staging information using MLP, we further found that the proportion of eBM-TI-like T cells was associated with higher disease risk and unfavorable prognostic outcomes.

**Conclusions:** In summary, this study identifies eBM-TIs as a spatial niche in the MM bone marrow. These niches represent an important immune unit linking chronic inflammation, T cell exhaustion, and clinical risk, and may serve as a potential biomarker of MM disease progression.

## Supplementary File 2 for "Spatial transcriptomics and machine learning define exhaustion-like bone marrow T-cell islands associated with myeloma progression and clinical risk": Supplementary File 2 (Xenium_5k_data_analysis_journey_python_20260316).ipynb (part 1 of 20)

````
# %% [markdown]
*Note: 10x Genomics does not provide support for community-developed tools and makes no guarantees regarding their function or performance. Please contact tool developers with any questions.*

# %% [markdown]
How to use this Google Colab


- Select Python as the programming language: Click “Runtime”, then ensure “Runtime type” is set to “Python”. We recommend selecting “v2-8 TPU” for this Google Colab tutorial. There could be TPU usage [limit](https://research.google.com/colaboratory/faq.html#usage-limits).
- Click the “Connect” button on the top-right corner. Now, you are ready to run the tutorial.
- You can run the analysis using the data we provided in the code. Alternatively, you can also load your own data by following the instructions at the beginning of each section.


# %% [markdown]
# **1. Install packages and download the data**

# %% [markdown]
## 1.1 Install and import the Python packages

# %% [code]
!uv pip install spatialdata[extra]==0.4.0 scanpy==1.11.2 scikit-misc==0.5.1 squidpy==1.6.5 harmonypy==0.0.10 geosketch==1.3 igraph==0.11.8

# %% [code]
# Import the python packages. Rerun this code again if there is you encounter an error on xarray_schema.
import scanpy as sc
import pandas as pd
import numpy as np
import h5py
import anndata as ad
import matplotlib.pyplot as plt
import warnings
import os
import squidpy as sq
import spatialdata as sd
import spatialdata_io as sio
import spatialdata_plot

%load_ext autoreload
%autoreload 2

warnings.filterwarnings("ignore")

# %% [markdown]
## 1.2 Download and preprocess the Xenium data (optional)

# %% [markdown]
### 1.2.1 Download data and convert to zarr format

This step may take some time, as the Xenium Prime Breast Cancer output bundle is 41GB in size. For convenience, we've included a smaller Zarr file in the next section. If you'd like to generate this smaller Zarr file yourself, simply uncomment and run the code provided below.

**Important note**: The Zarr format used by spatialdata differs from the format used in the Xenium bundle. To take full advantage of spatialdata’s optimizations, you must convert the Xenium bundle Zarr to the spatialdata Zarr format. The commented code below demonstrates how to perform this conversion. For more details, please refer to [Xenium spatialdata tutorial](https://spatialdata.scverse.org/en/latest/tutorials/notebooks/notebooks/examples/technology_xenium.html#loading-the-data).

# %% [code]
# !wget https://s3-us-west-2.amazonaws.com/10x.files/samples/xenium/3.0.0/Xenium_Prime_Breast_Cancer_FFPE/Xenium_Prime_Breast_Cancer_FFPE_outs.zip
# !unzip Xenium_Prime_Breast_Cancer_FFPE_outs.zip -d Xenium_Prime_Breast_Cancer_FFPE_outs

# %% [code]
# sdata = sio.xenium("Xenium_Prime_Breast_Cancer_FFPE_outs/")
# # We delete the image as it takes up a lot of memory and we do not use for this analysis guide
# del sdata['morphology_focus']
# sdata.write("breast.zarr")

# %% [code]
# Download and delete zip folder
!wget https://cf.10xgenomics.com/supp/xenium/analysis-workshop/breast.zarr.zip
!unzip breast.zarr.zip
!rm breast.zarr.zip

# %% [markdown]

# **2. Xenium data visualization and analysis (for one sample)**

# %% [markdown]
## Section 2.1 Introduction to SpatialData
![image.png](data:image/png;base64,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)

# %% [markdown]
SpatialData is an extremely flexible tool that allows us to load Xenium data. There are a total of 5 main objects in SpatialData, which each correspond to

**Images** - These are the Xenium images, e.g., the morphology images or H&E/IF images. Examples are `morphology_focus_0000.ome.tif` images in the Xenium folders or corresponding H&E/IF images. \
**Labels** - Segmentation masks provided by Xenium. The Xenium bundle provides both the cell labels and nucleus labels. \
**Points** - These are used to represent the transcripts (`transcripts.parquet`) located in space. \
**Shapes** - Cell segmentation results from XOA. \
**Tables** - Gene expression of the single cell dataset. This is the count matrix, which is the ncells x nfeatures matrix. This object is an anndata object and can be analysed similar to a single cell data.

# %% [markdown]
## Section 2.2 Loading objects for Xenium data


# %% [code]
sdata = sd.read_zarr("breast.zarr/")
sdata

# %% [markdown]
## Section 2.3 Transcript and cell plotting functions for Xenium data

The "cell_boundaries" shapes point us to the spatial locations and shape of the cells, while the "table" object points us to the gene expression. We need to link them together with the function `set_table_annotates_spatialelement`. For cells, the plotting function is `render_shapes`, while for transcripts, the function is `render_points`. For more detailed, please refer to the official [spatialdata plotting documentation](https://spatialdata.scverse.org/projects/plot/en/stable/plotting.html).

# %% [code]
sdata.tables["table"].obs["region"] = "cell_boundaries"
sdata.set_table_annotates_spatialelement("table", region="cell_boundaries")

# The x and y axis are pixel coordinates
sdata.pl.render_shapes("cell_boundaries", color="total_counts").pl.show()

# %% [markdown]
Alternatively, spatialadata allows us to plot two or more transcripts on the same tissue.

# %% [code]
sdata.pl.render_points(
    "transcripts",
    color="feature_name",
    groups=["ERBB2", "IL7R"],
    palette=["orange", "blue"],
).pl.show()

# %% [markdown]


## Section 2.4 Select sub-region of interest

There are two ways to select sub-regions of interest


1.   By coordinates
2.   By cell IDs


# %% [markdown]
### 2.4.1 Select sub-region by coordinates

# %% [markdown]
First of all, select a sub-region of interest and download its coordinates

# %% [markdown]
![select_by_coordinates.jpg](data:image/jpeg;base64,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)

# %% [markdown]
Here is an example of the coordinate CSV file obtained from Xenium Explorer.

```
#Selection name: Selection 1
#Area (µm^2): 6238188.5
X,Y
2082.2669778917857,2883.948207577963
4605.827306527083,2883.948207577963
4605.827306527083,5355.927347229994
2082.2669778917857,5355.927347229994
2082.2669778917857,2883.948207577963
```
Note that the coordinate unit is in microns, while in SpatialData the units are in pixels. Therefore, we need to scale the data from micron to pixels to obtain the coordinates in SpatialData (https://kb.10xgenomics.com/hc/en-us/articles/11636252598925-What-are-the-Xenium-image-scale-factors).


# %% [code]
from spatialdata import bounding_box_query

scale = 1 / 0.2125
min_x = 2082.2669778917857 * scale
min_y = 2883.948207577963 * scale
max_x = 4605.827306527083 * scale
max_y = 5355.927347229994 * scale


def crop0(x, min_x, min_y, max_x, max_y):
    return bounding_box_query(
        x,
        min_coordinate=[min_x, min_y],
        max_coordinate=[max_x, max_y],
        axes=("x", "y"),
        target_coordinate_system="global",
    )


cropped_sdata = crop0(sdata, min_x, min_y, max_x, max_y)

# %% [markdown]
 Alternatively, you can directly use the `spatialdata_io.xenium_explorer_selection` function to read in the CSV directly, which does the scaling for you.

# %% [code]
!wget https://cf.10xgenomics.com/supp/xenium/analysis-workshop/Selection_1_coordinates.csv

# %% [code]
%%time
from spatialdata import polygon_query


def crop0(x, polygon):
    return polygon_query(
        x,
        polygon,
        target_coordinate_system="global",
    )


polygon = sio.xenium_explorer_selection("Selection_1_coordinates.csv")
cropped_sdata = crop0(sdata, polygon)

# %% [code]
# Plotting the subsetted region
cropped_sdata.tables["table"].obs["region"] = "cell_boundaries"
cropped_sdata.set_table_annotates_spatialelement("table", region="cell_boundaries")

cropped_sdata.pl.render_shapes("cell_boundaries", color="total_counts").pl.show()

# %% [markdown]
### 2.4.2 Select sub-region by cell IDs

# %% [markdown]
````
