## Supplementary File 2 for "Spatial transcriptomics and machine learning define exhaustion-like bone marrow T-cell islands associated with myeloma progression and clinical risk": Supplementary File 2 (Xenium_5k_data_analysis_journey_python_20260316).ipynb (part 2 of 20)

````
![select_by_cells.jpg](data:image/jpeg;base64,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)

# %% [markdown]
Upload the downloaded cell state CSV file to this colab. Here an example - "Selection_1_cells_stats.csv"

# %% [code]
!wget https://cf.10xgenomics.com/supp/xenium/analysis-workshop/one-sample-analysis.tar.gz
!tar -xzvf ./one-sample-analysis.tar.gz

# %% [code]
select_cells = pd.read_csv(
    "./one-sample-analysis/Selection_1_cells_stats.csv", skiprows=2
)
select_cells.head()

# %% [code]
subset_sdata = sd.match_sdata_to_table(
    sdata,
    table=sdata["table"][sdata["table"].obs["cell_id"].isin(select_cells["Cell ID"])],
    table_name="table",
    how="right",
)

# %% [code]
# Clipping the data for the plotting to be more obvious.
import matplotlib.colors as mpc

norm = mpc.Normalize(vmin=0, vmax=1500, clip=True)

subset_sdata.pl.render_shapes(
    "cell_boundaries", color="total_counts", norm=norm
).pl.show()

# %% [markdown]
## Section 2.5 Downstream Xenium data analysis of count matrix (sdata['table'])

# %% [markdown]
### Section 2.5.1 Short introduction to anndata

![image.png](data:image/png;base64,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)

# %% [markdown]
The sdata['table'] is a regular anndata object, which is commonly used in single cell anlaysis. AnnData is specifically designed for matrix-like data. We have *n* observations (cells), each of which can be represented as
d-dimensional vectors (genes).

**Core Data**

| Attribute | Type                  | Description                         | Example                          |
|-----------|-----------------------|-------------------------------------|----------------------------------|
| `X`       | `np.ndarray` / `sp.spmatrix` | Main data matrix (n × d), used by most scanpy functions by default   | `Raw counts`, `log-normalized`        |
| `layers`  | `dict[array]`         | Alternative data matrices            | `counts`, `lognorm`, `imputed`      |

**Cell-Level attributes/metadata(Observations)**

| Attribute | Type                  | Description                         | Example                          |
|-----------|-----------------------|-------------------------------------|----------------------------------|
| `obs`     | `pd.DataFrame`        | Per-cell metadata                   | `cell_type`, `batch`             |
| `obsm`    | `dict[np.ndarray]`    | Cell embeddings or coords (n × d)   | `X_umap`, `X_pca`, `spatial`     |
| `obsp`    | `dict[sp.spmatrix]`   | Cell-cell graphs (n × n)            | `connectivities`, `distances`    |

**Gene-Level attributes/metadata(Variables)**

| Attribute | Type                  | Description                         | Example                          |
|-----------|-----------------------|-------------------------------------|----------------------------------|
| `var`     | `pd.DataFrame`        | Per-gene metadata                   | `gene_name`, `highly_variable`   |
| `varm`    | `dict[np.ndarray]`    | Gene-level arrays (d × k)           | `PCs`, `loadings`                |
| `varp`    | `dict[sp.spmatrix]`   | Gene-gene graphs (d × d)            | `gene_corr`, `coexpression_net`  |

**Other Components**

| Attribute | Type                  | Description                         | Example                          |
|-----------|-----------------------|-------------------------------------|----------------------------------|
| `uns`     | `dict`                | Unstructured annotations / metadata | `neighbors`, `rank_genes_groups`  |


# %% [markdown]
### Section 2.5.2 Standard data preprocessing

# %% [markdown]
The first step is QC. We want to remove cells with low transcript counts. Here we plot the distribution of transcript counts per cell in a histogram to determine the transcript count cutoff to remove cells with low transcript counts. The determination of lower cutoff can be subjective. There is no gold-standard rule.  

 We shallow copy with the step `adata = sdata['table]`. Any changes made in adata will be reflected in sdata['table]. To make a separate adata object, run `adata = sdata['table']copy()`.

# %% [code]
adata = sdata["table"]
# We store the counts in the layers in case we need it for future purposes. In this analysis guide, we don't use it.
adata.layers["counts"] = adata.X.copy()

# %% [code]
fig = plt.hist(adata.obs["total_counts"], range=(0, 200), bins=100)
plt.axvline(x=20, color="r", linestyle="--")  # You can customize color and linestyle

plt.xlabel("Transcripts per cell")
plt.ylabel("Number of cells")

# %% [code]
# Based on the histogram plot, here we choose 20 transcript counts as lower cutoff
thres = np.quantile(adata.obs["total_counts"], 0.98)
sc.pp.filter_cells(adata, min_counts=20)
sc.pp.filter_cells(adata, max_counts=thres)

# We also filter out genes that are rarely expressed
sc.pp.filter_genes(adata, min_cells=100)

# %% [markdown]
Next, we find top 2k variable genes in this Xenium Prime data. If you are analyzing Xenium v1 panel data, it's impossible to have top 2k variable genes. In that case, you can use all genes in the panel.

The following code is for Xenium Prime data (>5k genes). Here, we used Seurat's highly variable methodology, but there are other [highly variable genes flavours](https://scanpy.readthedocs.io/en/stable/generated/scanpy.pp.highly_variable_genes.html)

# %% [code]
%%time
sc.pp.highly_variable_genes(adata, flavor="seurat_v3", n_top_genes=2000)

# %% [markdown]
We proceed with the usual single cell workflow. We first log-normalized the data, and store the log-normalized data in a layer called "lognorm". The "lognorm" data is important for downstream analysis as a lot of the functions work with log-normalized data. Alternatively, you can store it such as `adata.raw = adata.copy()`.

# %% [code]
%%time
# Log Normalization
sc.pp.normalize_total(adata)
sc.pp.log1p(adata)
adata.layers["lognorm"] = adata.X.copy()

# %% [code]
%%time
# Scaling of data, we don't center the data here as the data centering is done in PCA and this keeps the X sparse for memory efficiency.
sc.pp.scale(adata, zero_center=False, max_value=10)

# %% [code]
%%time
# PCA for dimension reduction further by UMAP for downstream analysis
sc.pp.pca(adata, n_comps=30)
sc.pp.neighbors(adata, metric="cosine")
# clustering with leiden. We use igraph here as it scales better. The resolution is a hyper-parameter. A higher resolution will output more clusters.
sc.tl.leiden(adata, flavor="igraph", n_iterations=-1, resolution=0.5)

# %% [markdown]
###Run UMAP

The following step to run UMAP will take > 20 mins in Google Colab.

# %% [code]
%%time
############### SKIP these steps for in-person events ###################
sc.tl.umap(adata)

# %% [markdown]
### Load processed data if you skip the above step
Uncomment this code if you did not run the UMAP in the previous step


# %% [code]
# !wget https://cf.10xgenomics.com/supp/xenium/analysis-workshop/breast_processed.zarr.zip
# !unzip breast_processed.zarr.zip

# %% [code]
## read pre-processed data
# sdata = sd.read_zarr("breast_processed.zarr")
# adata = sdata['table']

# %% [code]
sc.pl.umap(adata, color="leiden")

# %% [markdown]
### Section 2.5.3 Plot clustering results spatially in slide

# %% [code]
sdata.tables["table"].obs["region"] = "cell_boundaries"
sdata.set_table_annotates_spatialelement("table", region="cell_boundaries")

sdata.pl.render_shapes("cell_boundaries", color="leiden").pl.show(figsize=(12.8, 9.6))

# %% [markdown]
### Section 2.5.4 Export clustering results and visualize in Xenium Explorer

Save clustering results in a CSV file. The CSV file has two columns - `cell_id` and `group`. Below is one example:
```
cell_id	group
aaaaaohf-1	0
aaaafefl-1	2
aaaahjao-1	0
aaaajdej-1	0
aaaakcik-1	0
```


# %% [code]
clustering_res = adata.obs[["cell_id", "leiden"]]
clustering_res.columns = ["cell_id", "group"]
clustering_res.head()

# %% [code]
clustering_res.to_csv("clustering_res.csv", index=False)

# %% [markdown]
Follow the instructions below on how to upload the `clustering_res.csv` into Xenium Explorer

# %% [markdown]
````
