## Supplementary File 2 for "Spatial transcriptomics and machine learning define exhaustion-like bone marrow T-cell islands associated with myeloma progression and clinical risk": Supplementary File 2 (Xenium_5k_data_analysis_journey_python_20260316).ipynb (part 3 of 20)

```
![image.png](data:image/png;base64,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
```
