## Supplementary File 2 for "Spatial transcriptomics and machine learning define exhaustion-like bone marrow T-cell islands associated with myeloma progression and clinical risk": Supplementary File 2 (Xenium_5k_data_analysis_journey_python_20260316).ipynb (part 4 of 20)

```
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
```
