## Supplementary File 2 for "Spatial transcriptomics and machine learning define exhaustion-like bone marrow T-cell islands associated with myeloma progression and clinical risk": Supplementary File 2 (Xenium_5k_data_analysis_journey_python_20260316).ipynb (part 5 of 20)

```
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)

# %% [markdown]
![image.png](data:image/png;base64,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
```
