## Supplementary File 2 for "Spatial transcriptomics and machine learning define exhaustion-like bone marrow T-cell islands associated with myeloma progression and clinical risk": Supplementary File 2 (Xenium_5k_data_analysis_journey_python_20260316).ipynb (part 6 of 20)

```
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
```
