## Supplementary File 2 for "Spatial transcriptomics and machine learning define exhaustion-like bone marrow T-cell islands associated with myeloma progression and clinical risk": Supplementary File 2 (Xenium_5k_data_analysis_journey_python_20260316).ipynb (part 7 of 20)

```
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
```
