## Supplementary File 2 for "Spatial transcriptomics and machine learning define exhaustion-like bone marrow T-cell islands associated with myeloma progression and clinical risk": Supplementary File 2 (Xenium_5k_data_analysis_journey_python_20260316).ipynb (part 8 of 20)

```
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)

# %% [markdown]
### Section 2.5.5 Find marker genes for each cluster for cell annotation

# %% [markdown]
Use Scanpy's function `sc.tl.tl_genes_group` to identify marker genes in each cluster. By setting `pts=True`, it returns the percentage of cells that expresses each gene. In Scanpy, the functions are very flexible, and is up to the user to provide the right data. For `sc.tl.rank_gene_groups`, it expects log-normalized data, therefore we set the layer = "lognorm" here.

# %% [code]
sc.tl.rank_genes_groups(adata, groupby="leiden", layer="lognorm", pts=True)

# %% [code]
sc.pl.rank_genes_groups_dotplot(adata, n_genes=5)

# %% [markdown]
### Section 2.5.6 Cell annotation based on marker genes in each cluster

# %% [markdown]
Based on marker genes in each cluster, we can identify each cell type.

Here we are sharing one possible way to annotate each cluster.

Step 1. Get marker genes in each cluster.

Step 2. Find cell type that is highly associated with the provided marker genes via third-party tools, such as [Enrichr](https://maayanlab.cloud/Enrichr/).

Step 3. Check spatial location of that cluster in Xenium Explorer (together with H&E image if any) and confirm its cell identity (some clusters' cell identities can be further supported by their spatial locations, such as tumor, vascular endothelial, etc).


**Making "endothelial" (cluster 11) as an example below:**

# %% [code]
endothelial_markers = sc.get.rank_genes_groups_df(adata, group="11")
endothelial_markers.head(10)

# %% [markdown]
```
