## Supplementary File 2 for "Spatial transcriptomics and machine learning define exhaustion-like bone marrow T-cell islands associated with myeloma progression and clinical risk": Supplementary File 2 (Xenium_5k_data_analysis_journey_python_20260316).ipynb (part 9 of 20)

```
![image.png](data:image/png;base64,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)

# %% [markdown]
![image.png](data:image/png;base64,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)

# %% [markdown]
### Section 2.5.7 Saving the processed data
We can save the zarr format for further processing.

# %% [code]
sdata.write("breast_processed.zarr", overwrite=True)

# %% [markdown]
# **3. Xenium Prime multi-sample integration using sketch and Harmony**

# %% [markdown]
Here, we are using two Xenium Prime datasets generated from the same Xenium gene panel. We recommend integration of Xenium data generated from the same gene panel. The integration of Xenium data generated from different Xenium gene panels is not recommended, since gene probe sets and codewords differ between gene panels.


The two Xenium datasets used in this sections are:
1.   [Human breast cancer Xenium Prime data](https://www.10xgenomics.com/datasets/xenium-prime-ffpe-human-breast-cancer)
2.   [Human cervical cancer Xenium Prime data](https://www.10xgenomics.com/datasets/xenium-prime-ffpe-human-cervical-cancer)

The analysis goal of the integration between breast and cervical cancer Xenium Prime data is to identify whether macrophages in these two cancer types could potentially have different functional roles.

Xenium data can be large. These two datasets (breast and cervical cancer) have in total more than 1.5 million cells. Currently, the on-disk (out-of-core) preprocessing pipeline for python is still experimental. Users who are interested in on-disk preprocessing can refer to [scanpy's dask tutorial](https://scanpy.readthedocs.io/en/stable/tutorials/experimental/dask.html) on how to do on-disk preprocessing. However, many of scanpy's functions are still not currently supported in dask.

To manage memory in this section, we keep the main `matrix(adata.X)` sparse to be memory efficient.


# %% [markdown]
## Section 3.1 Downloading breast and cervical Xenium Prime data


Here we will need `cell_feature_matrix.h5` from both breast and cervical Xenium Prime outputs. We are downloading these two files for demo. This file can be easily found in Xenium output bundle.

1.   Human breast cancer Xenium Prime: `./human_breast_xenium/cell_feature_matrix.h5`
2.   Human cervical cancer Xenium Prime: `./human_cervical_xenium/cell_feature_matrix.h5`

# %% [code]
! wget https://cf.10xgenomics.com/supp/xenium/analysis-workshop/multi-sample-analysis.tar.gz
! tar -xzvf ./multi-sample-analysis.tar.gz

# %% [code]
adata_breast = sc.read_10x_h5(
    "./multi-sample-analysis/human_breast_xenium/cell_feature_matrix.h5"
)
adata_cervical = sc.read_10x_h5(
    "./multi-sample-analysis/human_cervical_xenium/cell_feature_matrix.h5"
)

# %% [markdown]
Since there are multiple samples in this demo, it's a good practice to make cell IDs unique across all integrated samples. Here, we add suffix to cell IDs. For example, we add "_breast" suffix to each cell ID in breast cancer data and "_cervical" suffix to each cell ID in cervical cancer data.

# %% [code]
adata_breast.obs_names = adata_breast.obs_names + "_breast"
adata_cervical.obs_names = adata_cervical.obs_names + "_cervical"
adata_breast.obs["tissue"] = "breast"
adata_cervical.obs["tissue"] = "cervical"

# %% [markdown]
## Section 3.2 Conventional data processing by processing in memory

For this section, we will first combine the breast and cervical Xenium dataset, followed by the same preprocessing done in Section 2.


# %% [code]
adata = ad.concat([adata_breast, adata_cervical])

# %% [code]
# Running this will crash the runtime if adata is in dask as of current scanpy==1.2
%%time
sc.pp.calculate_qc_metrics(adata, inplace=True, log1p=True)

# %% [markdown]
The preprocessing follows the exact steps in Section 2. The first step is QC. We want to remove cells with low transcript counts. Here we plot the distribution of transcript counts per cell in a histogram to decide the lower cutoff in transcript counts (aiming to remove cells with low transcript counts). The determination of lower cutoff can be subjective. There is no gold-standard rule.  

# %% [code]
fig = plt.hist(adata.obs["total_counts"], range=(0, 200), bins=100)
plt.axvline(x=20, color="r", linestyle="--")  # You can customize color and linestyle

# %% [code]
%%time
thres = np.quantile(adata.obs["total_counts"], 0.98)
sc.pp.filter_cells(adata, min_counts=20)
sc.pp.filter_cells(adata, max_counts=thres)

sc.pp.filter_genes(adata, min_cells=100)

# %% [code]
# Again, we store the counts layer in the anndata object
adata.layers["counts"] = adata.X.copy()

# %% [code]
%%time
sc.pp.highly_variable_genes(adata, flavor="seurat_v3", n_top_genes=2000, layer="counts")

# %% [code]
%%time
sc.pp.normalize_total(adata)
sc.pp.log1p(adata)
adata.layers["lognorm"] = adata.X.copy()

# %% [code]
%%time
sc.pp.scale(adata, zero_center=False, max_value=10)
sc.pp.pca(adata, n_comps=30)
# Use this function is you are using the dask function
# adata.obsm["X_pca"] = adata.obsm["X_pca"].compute()

# %% [markdown]
## Section 3.3 Sketching of data for faster visualization (Optional)
Sketching downsamples the data while aiming to retain the rarer cell types. We use this sketched data to generate a downsampled UMAP later for a quicker visualization. This is unlike Seurat's sketch analysis in R, where the downstream analysis is done on the sketched data. You can choose to skip this step to generate the UMAP on the original dataset.

# %% [code]
%%time
import geosketch as gs

N = 50000  # Number of samples to obtain from the data set.
sketch_index = gs.gs(adata.obsm["X_pca"], N, replace=False)

# %% [markdown]
## Section 3.4 Batch correction with Harmony

# %% [markdown]
Before doing batch correction, we can check if there are significant batch effects between these two data: project cells in 2D UMAP space without any batch correction and visualize cells by their sample origins. If most of cell types are very well separated between samples in UMAP space, it could indicate batch effects.

# %% [code]
%%time
adata_sketch = adata[sketch_index]
sc.pp.neighbors(adata_sketch, metric="cosine")
sc.tl.umap(adata_sketch)

# %% [code]
sc.pl.umap(adata_sketch, color="tissue")

# %% [markdown]
If there are significant batch effects, we can use Harmony to correct batch effects. In this demo, we continue doing batch correction using Harmony. Harmony will correct `PCA` space (which contains variations from batch effects). After removing batch effects, Harmony will generate new corrected reduced-dimension results. It is labeled as `X_pca_harmony` and accessed via `adata.obsm["X_pca_harmony"]`.

# %% [code]
%%time
############### SKIP these steps for in-person events ###################
# Please note that the harmony is ran on the original data and not the sketched data
sc.external.pp.harmony_integrate(adata, key="tissue")

# %% [markdown]
### Load processed data if you skip the above step
Uncomment this code if you did not run the Harmony in the previous step


# %% [code]
# !wget https://cf.10xgenomics.com/supp/xenium/analysis-workshop/breast_cervical_adata.h5ad

# %% [code]
# adata = sc.read_h5ad("breast_cervical_adata.h5ad")

# %% [code]
%%time
adata_sketch = adata[sketch_index]
sc.pp.neighbors(adata_sketch, use_rep="X_pca_harmony", metric="cosine")
sc.tl.umap(adata_sketch)

# %% [code]
sc.pl.umap(adata_sketch, color="tissue")

# %% [code]
%%time
sc.pp.neighbors(adata, use_rep="X_pca_harmony", metric="cosine")
sc.tl.leiden(adata, flavor="igraph", n_iterations=-1, resolution=1.2)

# %% [code]
# We assign the cluster labels from the full dataset to the sketched adata object for plotting
adata_sketch.obs["leiden"] = adata.obs["leiden"]
sc.pl.umap(adata_sketch, color="leiden")

# %% [markdown]
## Section 3.5 Export all cell clustering results in CSV and import to Xenium Explorer

After batch correction, we can export batch corrected clustering results in CSV files for both breast cancer and cervical cancer data separately. We can import each sample's clustering results (generated by integrative analysis) into its own Xenium Explorer interface.

# %% [code]
clusters_breast = adata[adata.obs.tissue == "breast"].obs.copy()
clusters_breast["cell_id"] = (
    clusters_breast.index.str.split("-").str[0]
    + "-"
    + clusters_breast.index.str.split("-").str[1]
)
clusters_breast["group"] = clusters_breast["leiden"]
clusters_breast.loc[:, ["cell_id", "group"]].to_csv("clusters_breast.csv", index=False)

# %% [code]
clusters_cervical = adata[adata.obs.tissue == "cervical"].obs.copy()
clusters_cervical["cell_id"] = (
    clusters_cervical.index.str.split("-").str[0]
    + "-"
    + clusters_cervical.index.str.split("-").str[1]
)
clusters_cervical["group"] = clusters_cervical["leiden"]
clusters_cervical.loc[:, ["cell_id", "group"]].to_csv(
    "clusters_cervical.csv", index=False
)

# %% [markdown]
We can follow Session 2.5.4 to import `clustering_breast.csv` file into Xenium Explorer

# %% [markdown]
```
