## Supplementary File 2 for "Spatial transcriptomics and machine learning define exhaustion-like bone marrow T-cell islands associated with myeloma progression and clinical risk": Supplementary File 2 (Xenium_5k_data_analysis_journey_python_20260316).ipynb (part 10 of 20)

```
![image.png](data:image/png;base64,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
```
