## Supplementary File 2 for "Spatial transcriptomics and machine learning define exhaustion-like bone marrow T-cell islands associated with myeloma progression and clinical risk": Supplementary File 2 (Xenium_5k_data_analysis_journey_python_20260316).ipynb (part 11 of 20)

```
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
```
