## Supplementary File 2 for "Spatial transcriptomics and machine learning define exhaustion-like bone marrow T-cell islands associated with myeloma progression and clinical risk": Supplementary File 2 (Xenium_5k_data_analysis_journey_python_20260316).ipynb (part 12 of 20)

```
9O4VNgp/Rrb8MCoZYJAQoonmtotKpPLsjdgyvkSDhfcAq0ZDlUVCdleqKiQYKlYTOfpMY3eyhFRrh1QQOnhK10C/BKsLL5uAaa1EjAB2Z0rAhAZ4of8lT4CelaUX8KSqBC01/cjgTCmguyu1QwJmMX6RID13OG2Wdvh5hHMKIiMcFrj9VNWqJJ1j/X16HtNYD4I8W7f9kVMDjajQakdVlb3IjPdG0ku2wRmkwwYvmxtxrYb0+Gt4MlBKzBIiG+g19mqyk611e5zPUjOXYX0vI1oba/F8PpagTGXpgZLPjQUzDLenlimoMU8FCkgcM/WZ9DZ8wLaO6Zxvepd6b+Cdjthw+SoVTk5JWENHv2UA3Kz3NHUPIpFbjNSFzaoevG/fnNL+ZB9n4vHMqRGDkicEevCrMqZVF3VaviEqjlR4qW3mmQ7fGMU6at98KqC9bXiNlWvqQj7y8NnxO4+cd5IdwQKynskXV5jMyhpUKDvwDgWh6k/GuH7UKna38psLwHJ9QPARbGBAvmuDliJU4UHZBxkHWD/lx4zhJHpCcQqNV9OEhnrqYK3v4PkjePfrq0+WLfGG+OvuqN25L/g2b9DYNhXXj8uSo30E5u8Ck4OfUqNYK+176cdHgtxhpOvi7Uv8lLhFl85LiXNsXDEwRshblMYj/ZGtFM2AoK7FMw7Jv6ZPjred923OtAaBo8RtAsMqRe1avrj5AROXGjucYCz3wQCt++Rcf3C2/+ClDBnrE4MhpvvHvgGVVuBVoYTp9STR5RytXFyA21GVfX2ZhdpnwSPkxI3WPsFXueWPQq3rFGc/KWlf9N9rR5X2ab50VCxu1cbqmssYLhWBeb4RuCWADAB2kbV7jTAxjjo2IZoJ60SrY/pcd/o3/beZiHjJ+8HCMnSGcMy2kNO2vkaG3VUebLYnv59QvMxolQ702IS0DU8gOf378KqlDyUKyA1ISgMi6Ji8Vc//0+BbwuuFooaL5XaQx2yBC6v7+lE59CAPBS+WHFNJnMwD7zPmXRR94LqvQcnQAwPh2Gw6RB8lgfLGMl7N0K/T8QmigqovsciAMu6aRwX2PeE+aklEpXqPM8zbbQl9wm4s+zZRjPcPFF49qRMxCGwTse2Mu3RCvcZR3i7KDVYpaodEe0sY+XIkIuCWS1qp7xXeveSZTIDy4/pp4056YXpaXNyELg2OSwS566VzLJsSVOtxN+iFJD5wJ1l0hQbhDWRueCYxvFUh8lwOZEsT0GQhHmpnEyIkjbmvRUh4ZoOy6QJTiAhcElHhd84pa58Wakds149oO51CfvS0RZUkA7emI7+KstqF3Li5hf7T9qHStG2zj8rFlvisvDLmHorjJmV6IcsD7Uc5OG3EeriimdTMkFo0993DI7uStH7DibS2cZn/E07aUVr43ECoMZ7UdYNjmMz6i8Ey9p4D6r7Sl6v2w5trduaMVzbfY5Lut7NB/3yOoa3kDBt47D3W49n9s7pPNg7d7eO2cahod/5wq9QSsc3entklQYq/a7PSZDVDqgAzU9B+QUsS41UQbhgrwLJCbG3NKmVFlT70RPJODmAk/mc29SKCqpO+jiNWCe7sMyKrx6Ucr9bdp4vP+Y50wKmBUwLmBYwLWBawLSAaQHTAqYFTAvcbQuY4O/dtujdD+9egL//oQRk1qZ4z0osod//PNwx65j+8VGBv2FqBcTnH9qho71nW4LFPz9xDkOjY/csDgZ8L8FfKtyuWbNGnre98MILIrZgLzO7d+8GV2d68cUXrc/iAgMD4efnp557Ds8JyFIFeP369bhy5QrOnz8vQRMGDg8Pl7iMz7bsxWvvWH5+PvLy8lBXV4e33nrL6qVCvXc6dOgQCgosgijWEzd3YmNjsW7dOnnP8corr9hNc3NzM6iAzLxxv6WlxTYY87dpAdMCpgVMC3xMLWCCvyb466Dq7of5fPVjWvfNZH+MLUB1QUK+/Gjo93cxO1yOmktV/zadBl5s00AgRitgzbVsrL6G0DDzwRfohGUJpbinhMIzIgBbFTRGQPfNly1Ahb6GW2P+t64NQFKshxUo4ItpzpKsKDyLrroyASn2ZX8dWTEbrMCZhn6ZvnWBq3Gs7fisF8zGuOztz5Uv/tnih/nhy2jCCXwRraFAe2HZO0bojnDu4aOWpYYZxro8D4QHTVvzORf4YAyP6dAvwjXcyPO3g37phyp/Ov1UFrSFjOiHYRKySFaQlBG2ILSnbUx/C3UEWz7IH9a5wmcajOkmCMrl643wx1zX8jiVcTV4Op+/2527nT0IjlAJlI42121BQ7+2sIW9+IzKs4RZCRnWK8VAWzd0E3ojPLFxeaTAhIS4+Bka7BXolyqBLu7pAsITuCD0e+38cekX43x8Rd2XABdBeSq0XenvwdsXCzAWft8sWI5xM+2ElfbHJaHfdQQrGy0wk6i6Bt1S3szK88WiuF44K4AyLCJePi6OkdiyxAmdA3741OoQ/OKXv8JjW+vR75BjVUqmSu/KmMVQNJ8VAl4b7SlA8YACtZZEuuBY2YAAsVEBrrhSNSSKvU6K+02JC0SXYqO0MjCVQZ2mnEQhllAvoV/tQv2q4enkKMAKj9Emx4+WWttSxMO9iBnaPiv/u7c+Laq/VF/WkJCG06ggm6gg3BH3bNSVq2XdVXixQXGIjd4uao86Xr1lWRJEpjrsuWs9aOgcRrVSVaWaLetOqAcw5RGF6w0dUpZaddao5EzlWEKT7KP5ycjwxoHjLQLvpkR7oFDZZlY9ulknU/3yBGYmPDU+aoGyQz2KEZrsOQvOjElwkLgJ8W7JfBo9rb3oHqpGfko6UnMGpD8jnEbH8SM5yBFPbdqFtNw9ciwyLB5TMyPSBwQ4+ygVZ6UmWlUBD1fVj6l629g7DsfwMOT4bxDAjQAl+wwun8627jnVifKDjWKnGacxqf+6rdN2VHAeUn7Yx0SExeHc5avWcmECCKiX1w9J/8DyGFKqlZ1F8aoPXY+x8fOSfvo7UdguMBntrqFOgqJUD6ZCaOl77fQmTkO/bG83Godw6nKf1MVfHO1Ah1JNffc9C4RJzxq2L6wcEgXD0c4TqL3Qg5xUb4xkKvB1qB0BKW7IyfOGu7q9Hp90w7GTpyU/xrZO8PpsUanEvzhnCCtm9olyMutEfdE1PLXxUfzqvXNSV9mH6zrB81lhLkhX/d45NQa9pcBwAslh3lUKTt+JNSssEDwDZvsl9NvdoxR1VRjaEZj3UxA/1cc5zhCipE0YTkhUPLpUf8J92prnXNKUsr8C/lMX9WHDzXQyLA3WBqkJCbu3hmDAvw31qr5TgVk7hrPCJx8xK4eU0mOwHA5VIL5FidVB0kVQ1egS1MNrT5cZrEy1rDTAc7p/ZRulsmmxmljAPDN87XxHlfJ9wQ0BRmt6yqzpYN7D1y0DVYHpPAfC0DfZD3enKAyNWVRAfeKUCrPKr+4D6I/gqL5f0PFzS2CUYwD96rFAg7q8br7xUYdvDw7k/QidESi2F5ZOi3g2fI2OOWLHOj9MuCpIVJUJxwtOXHkgaRFOtzYItHrw7EUQZP1iQipcJyfwz8ffljxUt7fIGHChulxUcAnhMm7mj47p5b4GUjnusW2Nz0SqSQapci+enDINTm4wlv/Ak8+g7YylP1m/eIlMCGB/wjRwzOGHMC3hQeaLir+Mh/dEBICZht1LV4FQ8rrIGBk/nnpWTXi6CarzPwCV08vVeNrVpqB1BYdnRAbIZ2pS9aPVVZJ+3ivRMWzmRY/bcvDmce5vXrxU0qYnY7FM2H9tz8rDjc5bY01PaTFGc9LhU18rgC7D5D0tl9Wj/6pAP5y/dlWg37qOVuu9K+NgGh5JXIS366rUBJ8ABERGy3nC0Mwv4yT0yzQ+l56DSQUEVyg17kgFsrJMbR37T3v1hP6muofxbtFFATL5m/443v7HpUqJ55EnfDEZPaDabRgOFBTKvSvva8cnfK33pbxuIY7lZ7w/5D0SbaLrvA6D96G2E9tYl5g2PRZwAgzHQqPTYbNu2MLD9Gf8z8HfrFu2cfO4vbbH43Qsm7lsafFx65vhEGy29a/zQJ/GsZq/dXps47Ft07bnee1CnY7D6J9jpUf3tPR7xuN6X6eZ0C/diZIyqZMa7H0uKxOxTh4IiE3Aj48dmLNuMN2TvhPIjfDAjY5b9VL/x9HxmVvTAqYFTAuYFjAtYFrAtIBpAdMCpgVMC3zcLGCCv7/7JbZQ8Dcj2QsdhueJc+XsTqFfhvNRgb+L46LxqTV5cyX9rh4/WlSGpq5bq1De1cBvBnYvwV9CtMnJyQLLlpTMnuxvzAuVcqkK/PLLLwt0+6UvfQl79uzBxo0bsXXrViQlJaG6uhojIyPGyyTsJUuWoLCwUCDaJ598Ep/97GexYcMGbNu2DVTp5bsHQrwLdU888YQ8Jz1w4MD71JHnC+Opp56S531U+2V67Dk+qyPgHB8fL88eCRObzrSAaQHTAqYFPhkWMMHfjxf46/jJqHZmLkwL/H5Y4JfvvTBnRvmSV0Me9MTfdFSRtXX2jtn6Mf7mi1cddtWNN4ynZu0TBvogjjBC5X+9i8ZDV/DyD/9CPvbCiVZLMVNljY4KpvwQ/CBUR9CDHzqGtyXpS7L/s4K/lO18X1Rn+1beavnM5Y+q0HR6a/Snbc1jfGGvARAuU04YgfbTLnrHEr0rW9pV25YHCs73StnpY0dO9YCfxEe/Iv75spvhG+OUE3fxS6efZaEdoQhbd/jobNuGqGWrP4i70xf4hCPuxDX13AK5bncdQY9iBUdSrfXDuhOv/ZdAbwsJhzYg4GMEPrbmWMDI+a6vUsCLdgRCKhWAN59LS3RVAGObLJtu648KgXVtFpCNbYrQr3Y898KBX6OgZlDUDP/m4hnrsvHNN/5bvLEtEmKko8KlXlZ+ur5bqTFaYDieo+qwQMEKLI+v2IpfvdqKvalJAl4RvqJ67tVl3giOjMMLh2p4Cf73P9cqddcNAsoSUA5SrBLb7fmgZXKekOGrl3tBpVv2CzXDkwJwe/h5Y9JZLROvAFA61gXmf1CBngQe6XhtT58FCGJaWL+0f6Y1yNtJ/InfxnBRIfX2D5JjV/6/Yly4PLtfDpjulD6JHmgPtuWpqnIBiyYn9yql81S49VyUcGjjA++8gH970dLWbNs1QVmm94qCQpmvaJdoiVd/xe78BoZc7CsCEASlY/6yMhU5fNOxj9HldFAp53I80PVI24ReWQ6M/wufCZF+jFB503i2lBfPs2/jMdpIu3dKX0DiknhR+eOxKAWCGh1tNeKaJWqVzDPj4Id9Dus/93969C3ZDwhXKtWqLDiueE3GgWHTsWw+tc0yvvG8Voylnc6VWOo/+9z/+ZkssR3tQDiZQDYVif1dxyVfOl0MIyEpW352uw0iSimcchJLqMtL0h9rW+k6QY8sdzpd9iwfTkaxdT4ZUXhCqf3SsS7SXoleLtj3aLiUi22/yrwmqPN0g5MziO29JPnLcXRCu1IK7lH1mvmkY7ka3bp1dVL/qRwc2LBNrWAQI6f9ui0Q7NGaVwSsN17D/S2eXpJPQr/RkZbyYrqcFWsr5TW0zXoJ62dw4yvWfPME6wjrAq9l3aKjrWgTuuHejllpZdm0nGgTdd1R1R5fav6F+GPYnHRB5W66C2d7MdAyrtS4VQO2cae6T8M56IvobKlFe/XLYhPWA9qmRT1oZxg6nLhwL0wFTKC+aQIHLrxsDSnIP8u6ryFOptlo18mZYVBFlaAlwUXt2Ne1nrwk9x88Nh3YIe07MfVWP1f5oqXv0m06WrUF41inlV51mIRzaRv64Tl9D6C39Md9428e0/cXbD/aaT9sV8Y49Xm9JWBNx756zX2BUi/5m2XKvjRxkSsaG9XvaAtAzAkXvFfieKDvt/T9l+7jH163hUGIy4oJl7DZpuPCguVaAq/acbwjnEpHOzN8qpzTxX3ZT+qU7YSlor/9KzmvJ1MQ5v23Y28KzEuglx/GwXwzfNoiLTRKruHvP0hKx3RjndxD1fg1yfGBwn+ULb84UWhozBVuoxPwDLe06UuVg/ipGotK62bfSzBs9h86Hv7m+KTtz/BYd/RYqMuKx+NCwqXf47V0DGfg3cNiW8K5dLQx8/GV7Q/iS64+Ut8YHtOvHcuD177V3oytASGImRjH4ZKLkg5d91gPdBpZTjPdncj55rfRYQf61eHa2zIe9mnacbxI+XSijL3Mm7535PnrHQXaG2rd3bDqPkfr7zvZYZzaGe8r9DG9LS6dXTbsB3VbZto41nHLjw7T2DaulPyrDsq61f+52L/R6XK0eri5Y2x7tueMcRjj5r6tYzhG/7bnOZlMj9W253idLm+es03rfOHahrWQ38Fqopbtqji0q7bt7cLgPSQ/BRF+kme2fzpu9T7zw3Tzfo19+0LDvl3c5nnTAqYFTAuYFjAtYFrAtIBpAdMCpgVMC5gWMC1wtyzw7PYQvPJHCeB2Psfzd6L0O19Y9+Kcv5fnvQjWbpgfZVx2E/AhD+rnfm1ttyb02wbJlbb4XIPPe9euXYtnn31W3ocVFxejqMgiiLV48WJ8+9vfFtDXeH1QkOW9E4Hg559/HsuXL0dDQ4Oo/9bW1oqy7uOPP44vfvGLsqKX8Vp7+1FRUUrIIwFjY2O4cOGCPS92j23atAmZmZnybOaNN+ZmAnixtkVY2Id/p2o3MeZB0wKmBUwLmBYwLWBa4LYWIM3icPOjPfM3nXFru6+vme+40c+d7H/VEr35bVrAtICtBQggaUU823NUZDK+2OVvqtj9+kCRrVdQWXYuxz8ktqpWBAZ02Az3W1+IEwVDe2EQjPVz8cOpnjP2Tr/vmD0lqfd5unmAcA4/TGNtsyOSYhwwOt2Fn7xVIOnTaaR3KkxqlUnb8Jg2Y/oIOZWOOCHRoVstjexrVRA1Xtfm0YHDjUfALV/YG+OyzQNnXBLC7Go8KcvF1ylwhspif7r/KZw+ftaq0MXwdTgayuBvKsMRoGA8GgrpKbX8KSNkkeo+g8rqucvQmG6CAmsH0rBq336B6ozn7mTfqOw713VGlV3tRyumGfOiz821JXRkVJNkeWu1PF6jlcTmun6u4ww3K+PWEvX2/GlFbaq13s65u/kgIigC/UO3YC/ba4YHFlZOvI5lbaxLnoE5Vjuwjt6uDKhU6OfuaF0K2TYt/E0lY6rFttwom2VHrWBKpV9+CNVGpG4A4XU6xn+5/IhVEZ0QZddgGdIU7LcibZOoAFMNuKlBgU7qepYZ81LS1YHdCSn4YcllAZH4mw9HuDxRdVEB3FdnIm/zPrwz3AUqHhIYdN0ShtIfliPSWym5KuBDO9avHgU99TpMKGgqEQ8+7I63Xjkup7NXPoHEsHr85liLqMQyn/wQBqSCJ8M1quDyIioC0vH8hm1Po7qySPzVNPXLdVohcGt+DDoiXbFOgaivlF8U2CU5O1+g7m0zK5G2uUv6ZQJfAWt34Y2Dvxb7ERY6drwLzs4KIktahdTUN+DkWIFTZ0slzoeedXpfX0yb6XiZNiqQ+uyKwVeWRmMwZBs6AisQsS5MlESppHrx2GtYufEJaeO5+XG4L3wpwoOzkJCSg+MFrzMIBT95oz0zCONKOTcxxk0UHo3jiB4PCElVXrk1256/L5VelDRSyTUy2h3B/l1Ym/d1uLoXCeS5IWMTVq55HGljndZ+c2dGEl5Ry1CdLrmAlKDA99m9r1+pUipAKDt9tSgKSyJtvlhel5Raqm7rxv6AZdqvWEHPpYHoq7FAg7ycwF7v0IRsXXP9cOA1C3hJ8PfM2QuiVkt/VITW4REOu1Tej67OZlH5vF5UJ/Wxs/YHGOiblnpANWqq1DJeXWcYjq2zXc6e/U2VAtlLrlvqGa+fGp3C1OZITFTch1Dvahw6edg6prNdVFadEVVKXltw+RxWLffHstVfx49eOSj71SUDkn5CzUXtvVa1ToLKxeUtSvG3UwHDyxA95SPjsGNcNbwcFTCe7oYzp3sQ+UCg1AOtds08uE2NI26RBUJb2rcIp5obsDTnOo6ctdQFqvwSLuTYWDs+Ci7hrvspgn8VZ8+Iyq+uUxz7ktO6rfliv8Y2xj7hDz4XjsBoJ1HfZn+2PvtxDI5WYduWILgHTONG/QjC4Sg2cPJ0hLuPUv7uGBfVVW1v1p01WcFoy27EqHMnrr8z+yFrftpaFJZWWm3j7hOlliEbQGiwCxqbx6x1aqfnSmT7LBZVZD1OMQ6mVdpyRDQ6hwaQHBYpoOVZpcT61NZ12LuK4KoHcuIz1ZL1fYiMH5W89qj+NzfLQfZ1f0qYdno0S/pNo2otbcF7Aj781bZk3Hq8530A88l7MaPyL4/zw/GU6qe8Vl/D63mc1xkVfnlc98fcf2CpgvVvqsJPTThZ7RGb4CGqyamZ3jhbcBbVCroeV2XnMz2FG0otdrBnEp2NI/LnkLAu46I7e70UmRGxyM3Jw6/KCnGhrETio9rDw2uXq/GgF1T97BsaljoUo1TXgxXITgVa+ulxmJH7naH8lUrJ96LUJY5lVPamivRUkh8+vzvkfX0lxyj2E0ucQ9Dc043YmRlRvC1XisRbs5dLH8z7BrpliamilEuFesfAYFHE9XFYgkrfWmnTATEWpWr6XZIWgg25oTh0ugW5IU5KBd8VHT2WNqz7I/rTKyJQoZX5YHnSsX2wzFgOGW6eeKP4ktQn5vcPkzMk7y6TU3ixwDJ2sQy/tudRhPkFoFrBu7yOx/Zv3IllCYsE0q2rs/RlJd0duHhdrWjh5KzCXGz9o75t7RZQWXlzeDQGQsOx0d1T+mPaluX0UP5WuPZ1oUuV5ZbVm1CiJvgUHfiNtV1xckJ65H7riiJatZ75oSL7wJDlPob5H1GK7nS8twzySMZY3YyoQD+oxoHmvnpM98/gF280WcOm351LfPDKy63cvSNHO/Azn2O/yTZhbAf0TwV1tmU6fY5bfozlKB7UF8PQjmXAuqMVgT+l/nvpcVL7sd3yGh0u91kvdBvVfnXc/J/kAc/3gbPan70t7c3Jdfbus7V/o62M6dHnP8hW29f22icmt8JxfcqsVT6YZ2MabK+x97u7+Koc1grdbLsvnToCL99pLA3fj5XJe63/5XR52AvH3rG50m7Pr/EY24yuM8bjC91nf2v7P3qh15r+TAuYFjAtYFrAtIBpAdMCpgVMC5gW+P2xgKn4+7tf1rdT/KXS7z8+aRHpWKOevw+rZ1NXqt8vykLo9//aORuI/N7BNvzn4Y7bGuGjUvxNjgjD7nzLRPTbJupDejhwoVg9d2z/kKHMf/m9VPylkq+Pjw+OHTuGzk61VKIdx+dK27dvl+cLhGcJ3P7gBz8AlXMvXryI48ePy7OnxMREAX9PnTolzxcZFBWF4+LiREWXisE//OEP8dprr4ni7unTp0FFXULD8fHx6O7uFijYThKsh5he+mXcV65csR6fbyc7OxtU+51Rdfpf//VflTCEesE9j+OzFKabz8ZOnjw5j0/zlGkB0wKmBUwLfJwsYCr+frwUf03w9+PUusy0/t5agHASX2ITrCFIwiWtqXwbExJnfVFvNI4GhBs76oyH591neIRq+dLW9uUqQR5n1xHri3GqFvLD5cttgUQ/F3+BEUoGSueMjy+95zs/54U3TzCNfElPONMWtrrdtfbOE0AiCEbgiXAGX9rS8aU9bcEX6MPDw/JnjHHHfeGP4B2j/nzlBaG7qFZU8qguWFE6KMus8I+Oj1ekAoZ6URmZj9AtK/BMyDKcUPBu9tIRKUcqPuprNBzA65gvDSAYXzzrMuXS4bYKePbypI/VVRSJramk+UFcyjP3SR55rW1ZLyQ8Xy9/sB4+cH+Q5Hsh12gojy/taXsql2nbLOT6ufww3LngWULyd9JeGMdz+/8M3ZP+iIq4BejOFfcHOf7Yun3wDV+v1EfjceLMDxYUBKHGhZQT/4RTXdMxIwAPpofh8I/LxcbGOucTHI/YpHhsXD6GsfFlVttRIfaFnx/H0nw/BDk7oWOgHWGJg/jvg1fQPzEmfcjzDzwhy6qz3A5XlotSoZ+Cjgj+8hgdYamKwrNY2t+J4MzVWBxVgcGBMSR7zEhd0dCOMeNrFITXOeOOSa9GVAR4CwDL86EBdRifAgiotrWOYVrBZXTsL5cFuuGXJy1KxjzG/iw0ussKBhIeO3byNKgMaoSDuSw4wcbTRxsFDuNvAlIEObncPT/sxzoGgpG3aR+6Ji6gZ9BdjtNGv1bqwc/9YTzeO9Eq0OlKBQL7KpCtsXlUlq4P9t9rhVGZLqrcEX6JDPETyJTHFkc8jotH31Nqd+0C2Gz/P+y9B3Rd13mm/aL33juIQgIgQYAECXZSLKI6Kas3S3YSOy5xHPtPZn5PylqTyfqz1sxkJcuJlJmxE89YkeQmWY2iKFHsnQBBAiAJgABRSfTe+/+939W+PLi8YBFFje2cvda959xz9tln72/Xe86z3/3Q/4M4v6UK//CerN8tdRcQds8yhJ7zwo9KfyGqrvXw9lmEkOBwBWsZb04WCPvSAnQLREl41fQpvIdxKWG+uNrnAKXYBtYLAG0c2xz2P/ywLTFtUEFGNjpHJvDmqb3Gq+b1gcpTCMnNQUtQMu7Pd7R5xgPLGD9ZXjPw2xmtecgym5WxST+so4Rk6azwEvdj10XDZ8AXbV0Dmo6VC4I0zkuXUd04WQFL1gEroEtwlY55QniL+c2P19MpOPTzdqxYFqTpYdqpInr4fBnKTlWrcizrSWJIlxMg04AsX5yIkTk4oXGwwpU8XrHngCorGyCWl4UGeKHhVLf2N67Lzq9f/X3tOzPFDkl4V+FMXtvcUK51ajqoECn5mzTPWR4GhL977l4Bfmt7tQ26csUBB/L6oa5GvC5KurQjP9E+npqGJQIBZyT/kbMuM05Md2+fF+JiveAdmq1l0G961plmAuANvuvRPn4cSWELUJydixaByB++PwBrsgLUpt/aGoPTojbO5d9D/dIR1H/eCZfyHnTFOWG42JKFDoGoc6ZWKvTWJZMHrnSMofbyBDrbZtHfN4ZRj2CkZ3mjuX5U6yjbmXgPT4Qm+6ka8tTiMJw/2S7w7x9ivCwUBMmt7VZG0piz/PC+2x7yx0T/w0gLXoTyujM8hLh1G3HPeJ5zkpKZ8MFzhH49k9MQHhwCQqQLE1LQNpKFy53nULBgCX5BKFYAza1LVouaa7MoH7yI6JiNCPAPx8f7jzIITFT6Y3SsH5MD02hqdeSLnpAv9muDg4MCr1+rX+acdcuxBj901rLF9pMfKxBMP+a4K/TLvu1SUxW9qDPQL38YUJH7BH/LTvXr+JL1o3d8GN2iCMvy8YBMPOiaHEXemmdRLWFRkfZUV7uCrdWd7UiLTcCr+3ZrHAixElg921SH0stN2JpfpNBtxZUGnGppQs3UODbHJqKsv0fHV5zkxLbvwHsONWYCjl9eVqRAsY9XEXKjH8drP3+XUbzOsWyzT8nKWY09F07r2IkP1kvra/DY6k04XnlW48T82n3yiN6nQCaisJ3teXAlYuqOY3ImHlXV16BUhjko47DZ6UTUtHXCO9BjDsRqItFWW46hoSFV5aXKcIa0aZkBQZpG5jHHjtGe3gI7hyFMJrowzVTbpTJvx9SE5u2GxBSkp2XKVFsPhcsJBK8QMPn9hloFfglYp2fEoiB3JfraRJ1Y7rFaJtj0T4zj495OtI2PITsoRIFrlgfC+emZOfjn04c1HMaHY9qMqTGNA/cJTDfL5BwqOpv+jn2atQ6YNpNpNdCvSTe3bBNOHjutkyQw66FtEq9nee0adIyd78/zR/OAl9ZNaxtoDeez7rOsW+s8981/o1sJk+3zeN0ECCsz3pxoYdoR9jNUWmb9NPewQr+uMCnHDV99KQktDWPOssK854f2sNYx89+nf2pAxg4O4JVpoQoMy62p7+7SwL7eCv2yXveOdDnjaK5h/D8LgGuud90yPHfx4uRJxsk4tlGmTXPNH/42/3Os9mOffObciMaX9+H1cVmtKD3bpXWObW5+yiYn+Mv8cA3b3N/d1vyXcnduvmNMB+33Wa41YdJe7mxmzttb2wK2BWwL2BawLWBbwLaAbQHbArYFbAvQAjb4+5tfDm4G/v7ts0lIjbq2UpE7+PdOoF9a6IsCf6NDQ/DEumurdN3N3HntwAlc6b4mPnI37nU3wV8q4fI5x7Fjx657PmvSwudCBH8pfsNnn4R3zXMm+uF7scrKShCoSkhImAPw5ubmqkIvn4G8+uqrqKioMMHqlrAvP0VFRUhNTcUnn3wy57z1B5+3fOUrX9FnXa+//jr6++cXMDLXZWVl4Zvf/KaI2XjjjTfeQGlpqTk175YqxatXr9bnKYSabWdbwLaAbQHbAr8bFrDBXxv89ZCifCcfW/H3d6Mt+J1JhVUJ7v9Wogj9GmjJqLIR0rW+qLfGbfvWaHIETjjLes7sW0ESHmN4BC5Ge1uxvXDHnLDHJ7vmKMiVVU+h8jKrOXCx+hrw9YPMP0WaLC/+StOP9Jz1iy976dY8+BzeL3nNekpBPCq8fZHO+vKZ9zW/aRf+CQtdm4lIdKL1yjXlvfw0Xzy7NRml3QHoqz6Cr4SvRWnDBQF+BdZtD8QUZvFUxkL4pgzD61E/3Ov5AE5cuYhVJfV4+eAuhPouxP5T5/XFdYUoaw6IMiMVVflHkPfki2bGw92LdldwwrxIfzxy5w0hapOuW7Ut89Cqhkyw2TgDzRpIz/w257k1YAP3ee/mjgZNm2v8ef5mjvYwL89dX8IT1DCAsAmHQKe1HCVs+RKG6q8BT8afu+3NoF+2AzXNFwQonXFezjrDOLjGw+nhBjsEqwgY3cgxfNr4RuHTxlwemg8LjEvoF9hstNn8nHe7cX0kemKCsP8tB5hmffjAi1g2Cf3+UgBWwsdZMRP48raNaG3yRrkAXRERxThaUqXpYP6y7hCYIfj1q8pfYGPGGvjIcCDV2wcYHVGYaeOSZXhs1SZEB4fCT6AoeEzhcGMjJrtm4Rm3Aof3n0RvbBAyIlegt6fVCc0QDNuxagM8AoMw5hEI/6GrqDjU4UwbQdQMAWaPlnY7oV+ejPD3UgBxeGRawSACkEMjLYhPEyhJJlDQBUR7KGBYkBWpaWHdWpLuq0q5ISNec/Kpf3BaFJOn9DqmherGVHVOyymEx1lvlNYe1vbsg48cQIwVGOJ+iJ+HqJEO6fVhs7UK1ekP+SKMRpfqGYmo+GkFL5c9udMJ+/B+H+76OfJWbtJjhG7YZhdtfhh1l/twuvEdbUuCgpZhZDwcy5cUoqquxNG2jAQgukugzHYprwLysU9xdV2SrulPi5Gpd+x3CFP3Jt7rrEuEoQ1YyzgbSCw/eSM6BhpxKTYdS3y90Hy5Ft1V1XOAf2t7RKiN0OxTzychJrocNZfCtayzDvO+vqML0CJQH8GpiCXFAkYtQOuZ8842gfFnWug8F46h6dwF3Xf9YnvKMExepMUH470jLaooyjLPskN1Zm4Jxd2f76VAHCFjKlVGxvppGkw4Jv2M4wf/Uu+MA0E3A1VyggadFaDl70fvSXfCdvxNR1iWEDnruleQBxJy09GxblTjR0Ct77wDQOtubUKAT50TWFegLGQpQgLSsEwUett7JrAkVqD4qYuYDGzT8mPaSUL0966PwPRwBkLS9+skFcfdHd9M2+WGQRDkZp4mJV9TY05Jf1Y9Uf05Nnk7ogNEqdU/Dw1JrVg+vFltdt+qZxT4fnPP2woh50RcVhDYOs5ge5cRlY4LlxqR5JuE8DQBlqeisUnsXFbdhbitSzBQ26b5S8CU5Zvq18zjkCQ/XKwYwvKUANRfHkTyl2TVgX95G0FbBzF+ea5SevHqkDlljhNs9u09ih5RUFiX8SRCnsmRVmkS7x76386+jgqnsX3B2m4WFq7Eq598gIeiYhAvkCjd2yd/pVvahxApy83pugqBYOsVhGf7ePrMT/HlzY+ivKFKoV+ClelpXjpRIDg1SOBjR1llX2aFATXgm3yZ+khvvLe7MQKPu/aTLNfHz1a7DZ3t3Le/nuSsF6Y9jIr1RXObtHMCYXN/dHgaE/6TCl23DvphpK9LJ3M8LsAqgVZCqDvWbwUV3wnacts/MqR2CvDwwqGKMgVxC4LDFIJdHhapCvBMA8c+7C/eO3UY2176PvoCqjDb5w3PgBNYOpWMwKg61IrKMP9VJux8QVThT2taTNtrEtba7hg/Up22reMK0havELuXa9iF0qgRMmZ6m3urUJiRIpcFoKLpfVw81o3hISHoxRHgXLIyBPfkJKjS/MxiT7yYFQihOef0AfRLYDdOJqGkxsQrCM/yEu7nr7YYC/B3KBhLPg/KxBiC0YSTCeUS+mUfyXQzrwj9ElIuqb6AlpkpBYKp2stJaAynta8HNVc7QKVinqeCL+FgOkK/dJdElfrrCxbpNbwP2zCqjTIc/l6Rn4XZfkdfx2sDY8dkkkwQtq+I1gklGshtfvUMeWgZnlrUjJZjDTrxJaUzGG3T7Vp/WV7ZFrJMfhbHdoMgrGt5NmFZwzX7pvwaPzfazsrw6Pe+HIlLMimJaugV5RV6L7btgckByJXVRNquTOkLjuWp/toGEXZmO2qNU2igKGanJcoKCl0YlnYqPcRH/S7N8EeTtHeu9dxMeCT4axzjX1wUIn+OZDz2ab9hzpmJLea3dTvhMTrnf5k5x3sam5hjZss6wHPWfpjnzHHXff62tj38PZ+z+rPeg2HTZua8sR+PV16Y0nN8WWag4cUyIc36f8F15RaG/cKjsoKDm1U5rOmYL543O854mjjezK993raAbQHbArYFbAvYFrAtYFvAtoBtAdsCd2IBG/y9E+t9MdfeDPyt7Z3E08URcyJjhX/dQb9HLg3hP79xdc41N/rxRYG/U/I84Q/u23ijqHxu5/7urQ8xPDb+uYXnLqC7Cf7m5eXJc8E4XL58GU1NTe5ur+JQDzzwgE723r9/P2pqaq7zRzVdTj4m6EshB4LAdIR5Fy1apGH85Cc/UdVd14vb2tqwbds2BZAPHTqk7wdd/fA3VXhXrFihir3vvfeeOy9zjrFd+u53v6vA8q5du7B377V3/3M8uvygTfLz89UmVDS2nW0B2wK2BWwL/G5YwAZ/bfBXXs/a4O/vRnW2U0ELzAfXftHWMdDSxglZ9tSNmi5feO742g8U+H3vbVGBFIhpPke/7hSNCNrwhadrml1fIvM3oQ3zotbcZz7ol+cZ6Jsd/AAAQABJREFULq9bsfUayGauo0LhjeBG4+/z3NIG5uWugWgWpK4TKLDVAVJ6xaO7rg1J0X66zPOMABPJETlIi1yL3spyVFWcF5W7JFl2uUJf7lNFrrWvG6WtV3RJ9nxfgmay7HpzK86HBWHhi19H3eG38Mw9q1WFM/6JdCQON6hf4RVlCfgo7CjeKgB2qb4gpyJnQqSvLnlu4CnG+YV7IxTaoy35gtpdWbDayaSRxwywZj3vus88vFmYBNTcQb8Mi0unPxz7gAJVJs9d7/F5/KbKrqvSrhX65T1uBfqlbW9lSV7WCSv0e6dpIARnhaQ/a3i0sRX6ZTgG+mW5dgVPzH0Iwx06JLODBTSh+nRqhI9TPdvAgqlSFpKzZhTCYP0cnfVEdJAA/LN+CgiGx1bqOZbLNbLseO+Yo44XyRCgZ0qUOIeHkJYQjPDoFITHxMFbYKdthcV4df9uhcEIzXr6+mHbhqdwovRdEByiTWqX1CFzVlRtLznUORlnwoiEvcKDgvHzT95WuIZgnd+0Q5GSfqwgNYFBKueu3RSGEIF1QwQAHh+SrVxfXutQtaQNukTRMjs9UOFWtpn9Qw41WgI+EQKvTo1PIG2hQxGW9zDQLyGgmXFRbv0UPGXbaey+aGE/AjYnIm10QkEhwvQlAyeRm7QB9aJSPNTUqoqzx6uuzWzfuDQXje1dqjhLuHlPyQWFeptqzikUSji0pOyEQsVHP/6p2qmwOA3v7f6VgF2bROX4HDb7iZrrqmm010Xhqvw+dPpdJwDEtoJ5aOLLtNBRSdzAqQb65XHmKdsY9juEcEIW5OIPHhzT3wb6pcIiJ6IEBXvha6kr8GbVEY1/1Ei/wGhlOmmCYdHRBudx0TkL3oC2jA/vMTlegBHffkyPQOF9HmP5MOV3TGA+guiuzgD0jJNpJ139PLDleSzMLFBAefuDL6m6s/HjL234lIBzzHsDQ1U1DWPbPf8Jl04fxCVRovXymkarqEibuJj0mz7ZhGWgX/Ob2wRRfQgOWwP2cR5jF3CkshvL/nypQr3GH6FfOtbXQelDCJFPHDiKhamRKPuoxZmHjy4Xlf1zA6C68epN48j188bBsmq1V+6W76P0wD4Mywi8XyBvo9Y8m92GsIEJBCdk41x5CwLi+tFYMyKKuuuwJrHfCSozr+kMfB5f/CLaag7pMZabrXlJeo77CgZL++u9okfTwXxi3fybn/2rquV+WLlXoV9eTJVfOtar7LUvImzmJKLiHkX32gt4IjUWez0G4NU9qSqh3RebVIV0KnIp/EXxkfWJqsjRhE8F3G+7Oq7xXZkdjdaSDmQn+yNb0napYxLRAs0xX1gmP/ywE+sj1yFl9bDC/VTiz3j622h+/6fab7UdKUVPxdyHrYTXTf1tG+7XvBgPlLZLVH8JddKxfNWLyi1tRXiTdYrAWnFWLnymOxSK3n385yhauglPP+GB//VGvUK/vNZAv9x351zLbsGf/QXajznsb/Vv6iXbfFMerefN/g++lobURH/s3t9tDl23XfIfcvH231XDVe2eoG/mIj9tG9OkflM8PSjIC62t0/ANS1Twl/Augd+j/d2Y8PQUCLoKJy9UaP1nG03wd+uS5QgVcJXwaYJ/gIKrsT6+eg37XKPkX5QVi4bmAMwEe+D8R0edk03GHgjByd2tWr7/ZMliAeBPY/2S7yIifFDhVk4GCRP4lRMIjDPqtD5TAm5Km0EItic5A6Mx0QgpKELklil8fHAETUGiTnr6Igrzn3WOPVlGCY8Scu6T/cxgT3QP+Qgc2+5sD3kftsXNPW3YGRWHj682KuzM4y8+9IROTKFKNMsG2xOrKjPtwOPMQzr23aw7zHse4znm6SqBiQkWU1H5QVEJPt/breWMZY4KIUzv89LfNvSI2quvoxzua3RM3tGA5YtQ9isVZxQePl5xUaHkUyMD6BbV/cuNvXovqobfyLmWCwOB8xpT9qiaOyIqxpcvnNH6Y46bcF0nY5njN9uyfLCM0ybGudYRc/xG4xzjx2yNKjDDpdJse9806moGpA5Eal8/3juGjgsDWg54/9Ubw+A7G6Bji1iZANIrRY1pVIX5qVYMjXrCLyYU7VV9MtlG4PiUCPXrulpBXEK6AuZGZZltOfsL2od9wxVpVxuOOtqt1okWnbzENmxE4G1OavHoDpT/JdI5Wpx1bG857HaXY5240SzcE7pBx/eu15r2nxdz3zXfTH/tNvB5Dpp7WMM2XlnemW9sA+isY/DWdkeZ5vH58ra53XfONfRLx/bYhOWuvJj20+H78/s2Y4fPL0Q7JNsCtgVsC9gWsC1gW8C2gG0B2wK2Bf49WMAGf3/zc/lm4G+nvD/YVzvsFv4tzAzEs6si5ySS0O8fvNww59jNfnxR4C9B3B2rlyEiWCbB30VXL+8/Xtm17y7ewRH03QR/CeZmiMBEe3s7Ll68OG9a1q1bp88pjh49iqtX3cPenPhOMJerzZ48eVLDiomJUSXgzs5OEBqez/E6Xn/27FnnMxZXv88++6w+e/zggw/QKOI7N3KRkZH43ve+h5CQEFC196233rqR9znnVq5cqTahOvGNbDLnIvuHbQHbArYFbAv8xlvABn9/u8Bfz9/4EmVH0LbAb5kFvv/UX921GPNlLGE8OiqQ8sUmPwQR+JL1zVf+GkFTafPen/AVHf0SIJjPMWx3zlzPc+aFrfHHeLwmS4u7c1SlZBzpGEdXR6W8L8JtkyW5qUpJZ9LPF8sEKvhCeHGxAwbiMtYPTg5jdHQUPrJ0CyGMpzfdK3DTSvzNz18WZbhoVaR8df/b+IvnH9Plo2cFwliT/riCL+21CThz0DHbNzJ0AH/oG4Jz/+1v8LWvxODVjw+reuFDYTPwmfAD/Y73pWNjfoEAkW87zfCTDzpQHrZc89fYmvnG44yrcXwhb/1tjpuyYX7f6na+PLzV67tyF+Jv6/77dd6pjkk3X9nSk7fxxTLzeZSbewseua4s3ywan1caPqutCeS4OpZjq0tYJHBgXoSqGPI4gRfj4qJ9UVU5BMIndO/8vA0fH7kGodbVH1QgNDUgVdV+6ecvnvk9J4DI34ThqARMYJX3rhLIygBx/6PuoqoYUvmx4XwD9lSU6DLmZbWiDtzZhjQBmwgK0mWkLMXR1ioHSCO//8/QrxCcFowz5Yc0DupJvn6wYq3uEuQyrrIoWADDYXh6Cu3o4tpE/XTSdxyHD6eh7OokkgRsLhOVW0JchG9YZ2gDuuOn+vQTGzA3EO8YHw2f510dw+K96QIDvOacNv7ph471IUJUTalcN9RwVdsOxoPwMOsv3aFyx0MiwpOlg47rYpLSEC3AEN2FUwd1WyvQPV1PykeaB4Tf0kTBuPbMYfhmduq5sdR0tPc7HuQQSGFbYHXW9oJ5eFXUCVzdg/eGaDzN8eKY47r79Rf+CvwQJCKQeXR/D9qv+KAlLFzzqL7sJCrLz6htTZkk8PmruA54pjnSyrbA2MiEn75+E3JXbALTx/DNtTxPhXECvu6cgfKYRtNOWtNL0Hf3vtdxpfjsde0k70GgOKpwgQbtOeXIZypo7/nkvyBaRBjZ5g4sidbz7MN4DVV4rc7Y02yt51gGIlCqbVVU+lpdUt57d6GmydiS/pNFVbmo0PFgta+pwVlWeY51l2Xl7TOfxm+yVBV7qyYcytP0Y9yOVSlqB9qLCqbxG+KwdGGwKFI6VF9Z5gk5l5cd1PAIIVtd5NJ8VWwte++/6OG/EGCWdZ91lmXNuICJCmSd71C/rJsst4zn2NbHjRfdMn8ixY6scwkje3DiQq/aYmnoC3jzQiSSm4fQusTRnz3+rb9CaU+KloMjPUed4TDOqamPa5ljm1UqD8kXpkZgVNSzL49MIThgErOVveBkmVpRBWY8Zgsuatk0gSxqeN3sIvn+Zch+abP+5pjK1bEdYxlYJ7Aq27m//Eq+emH5ui9/he7TD/Ob/uhUZZU2kfBKyw/iH27zIT7DNuWH5ZfjBeNMXHme5ZF12tzXXfx53d/+qBGvv99ugnC7HX3nsh6nsryro81ZxxctDkaM1HO6oZlJbYcWefshVdRrq6fGdezE8RM/dH//3s/BNmCmpVH3qXDLcmPg3E0b73Ve8/yixXrNyx/sR/hMPdje8Z7HBfpnfchofV7rCev/0bFRpOfmo2XwfVHgvartZmN7Kw6LMi7HZ67uanuDHmI4bDs9vaox0voRzv+3KmzZeD9a9/1abckxBOsz+0s6AppMu/+kKOvK+Kyi0ZG/pj1iXLoaLiJHJgxQldcKNb6859ea7m9k5ioATzu5cyxD/LAPZNyZp1/f8rBuuc+2lOllmaD9mO8hn6r8si7S/W3JMRSL4vDvp2bNaStZNvh5rfq8bumXvytHh3Df4rXOce987Sn9G9c5MqvtFX8T+s2dWmlOzdmasmgOmnJMmxFq/SyOaefH6sxvDy5nYnG8P8sN6731P4rFi+4yXuyv6Njm8zr/oEltD85f7cW6gmfRLROB6Kx9CNswunKZAJMQ6aPjJrafi5Id/WpGfwcKknxklYBAHV+oZ/nimMO49tYG7cNe/fCyTkroSdkJtnfs71gG00eLdDIP273J6VlzmUDJJWg91I7BIUffbk6wbXfnzJjOeo6TW1imzw9ecP5/tJ7nf1YzpuWWHzPOMP68HSLT5ue8W6vdjCd3x1jOTX7S33z71rJlDYf+refMvXicYTOvTZtkznHLc3fDmf+TdyNsO0zbArYFbAvYFrAtYFvAtoBtAdsCtgVsC9gW+M22wAUBfx/7p/rrIrk+O3jOsc8C/c4J4Av48cnZC3f9Ll/EPe52IlpbW/UWVLh1fU5lvbdR8I2OdrxbsJ4z++ac9dnChQsXVOWXIK6nCC64c7xvVFSUniIg7M4lJSUpjMtnKKdOnXLnxXmMk6n/+I//GOHh4aBi789/7v49v/MCyw7jsmTJEj0yH+Bs8W7v2hawLWBbwLaAbQHbAnfJAqRV+AbN+hbN7Fu3rvv8bT6Mmtn/PLbfYYC2sy3weViAL/+sL+Y/jzCtYbhT7HQHUVivuZP9F5/3wGuTftgp6ogLRhIRsTAZpVUn8fyjHqr0u2ZlOD7efw2Ysd7LvBC/FUXXqIJCVR2kiqXVhkd6j1mDdO4Thqi8sMf52+zwnrxmoKMJzaIIR+DLVSXR+L1bW0InVKDz2b4ZTRUfo77V8QfWqC7+4MmXMCEASXFREPyG8rEwIQUvH92HpdGx+pntGsbhumpVOP2n915XiOVo9AKU1fZgZ0AkIuKyNHyCLdMeHdIaeqCvuQEiUYj1EVHoC+9VJVWqwTHtGxevRtKSRxE7ECWqp3WqnvjlLY44VsAHj0eE42FRDyYQ8sHhQ0h+4ksgjNVTXuk0Ef+IGSU0Qlws44TSjHIkPfK88WMuNEqV5rfZEpooyv+P86r4Gn8321IpNiAg3G04Jt9Dg8LR0tl4s6Bu+XxgSDgmJ66pwt3yhZ96NOrWhApc7TVfWOaa+c67Hv+8y707+1GFjoA96ywd1VGpgJuR4Kuqs9ZlsIdFPZOOKrjFGQLAivKc1YUX+8NPWJfD9RcVvqUC29mmOnzz3p147cjHuHfpSgXd2DZ0D4tCojw8eKRorR4/UXMe377vSzjTcAk1rS0oXlqEDCmfqSFhSF+cjsauSmzM26hKh8XC8u49eN4BX6amo7T2MB5dLXDk+ELsOrkf0Ysex/rBHLQHdOpS7YTrwqIWqGI249t2uF1hmsIEb00DFa2zhVGj2t62jaLg5/cw6jxPIC9tB3YdOqnKxoETs+jpHEbuAl94R3irqiXDIgjV6y3KowL+ECCivVi3IpYUI2W735wluL+1NcapaMpr059ZgBc3hGG1QLwpAprRXldOtSqQ9UhBCPqzwxTeod+JgSFnG7hhY5QApl087HTMwxFZep7biyUHUbLvHT3H+BlFY4Jc52q69TjVV2mX6ZlZVQKnOm/UpkEs8fRV/wRdWK5TE/wxJUrNbCusfSLrbE3dGef9ufPcw3FISAlQeJFQHFWhI4O88SuBhKlmGhj2U7y/qwMzy2LhF+6L/npRkmy/KqqSfgr41c86lu+mqvwzW1NkZvoBDLVfxETnoKolmrbA2n9eFHVdfgi1v/PJT52KkuxbCOH6ZjyOnmZH2Z4TWfnB9HiJmvSKZQ5lZms9Xr64HZUXB7SseEXEovrsYQWLLzeXazCrQopRXV+uauhtVQNzgqYCKIHV/W9d1vJRUnpe42Vsazwbe6558Dln/aNd44Jr4bEkEqGiSluwKFiW1GpG30AX0tM2appoS0Kire2NoizrjfPVQxpkwfJ7UHfpWlpZFhdkOdJGsKtLpJkJchHK5DkCZE0nGlS5tCArQsLyVQCtICsSfgIe114ZVcXdkGgBK1OnUVD8LGIjGrV8h6SJ8mKL1Ifc57HZIwenavepUjfrNtvE3acOoOJKg6rash8l4E+gr7qpHlySPb0zQONcIxBoT6cnmi6U4PtPZsj9RZFXgG/me2f/DFo7B7B8UTRGfcY03qOXyjAx3IgeSfLzC+Ow93SLjmGkCqKt/i2FylkX6Qj0fnjwHMIiPDTt3KZ4z6r6cVZ+MIabPbE0xw+/PNCNlIwAxHt4wsfvjxCfXon2q9OaZxsKRP3gUxB/oLYNPecaNGyqxLsq4efnPYX+wTrESz+8qGAQ//wzByDLC2iDjsE+PLx8jfTWHqryX3ulSQFo1kWjOk/ob3BsRu9xq1+mHFnLLwHFlj2OyQ7mvBVeW1n0otv+9mb35Pin8s1m9cbyw7pnHOHXEVE9Jtg/0jKOKW/+tQMWhIViIHoxOkTt9pKoZLPOWR0nTJUN9MpSdEtE/XUUA5Nj6qdO4FXG+cl1W9R+pfU1etmJpgY9ToXOyNgcVAztQcPpXgwMTmFxrqgGtx/FkZK9mr6ByXHtX17dt1vbtc05W/DeycMazqC3l6rDRq9eJ2Vh7tiCYdFx7PPAshBUnO93ppVq59u3RiOoexSpMd0IGp9FmPeIqqKHiVL31f5RxCZImZNyaPKEKx2wbjy2ahM42Ss7KATtXh56jPaoFvVbqhqzv+NngcDKTD/rjMm/goxsBen3VJbi0eQFqvDb2FinysgGrqdaPsePp1qaUJSZiofi0rDnUpWznBEajkhMRp+oAjfI+IdxojOAsvnNY3xxsGFFAA70+CJw0hv35XlgT5mj/+B5d45jlg8+EoV4UaLl5JSCvBB8WHa9golJE8NgOSKTO9rfpfbimCRSJj24qsy7u9+NjrG/Y3pMuee+dQzMPsp7IAdnjlbp/w3aJjp+kXOcwLDZp7ddmcZD+UFoHvBCyOIksB1YEuuPWGm7Hiz6E/x41w+dYyiT3wsKntI2feWCIE1HUt5adI5d0TbsyIkubVuYPn78JI/ZZxgXGJGqKr/8nZNXjOHZq1qWqCzOcVpv3XEUrA7TNpyTrCoGK9E/NaBj+e2zqzGz4ASKNv8J+tpOOlcaMGF7B3qAytzGMX0LwkOl/RmDp6hzZ/5xnlNVnor2xrn7D5cSk4ZmGZNzXNnQWYuukUqtg+YabptcxojWc9wnLMxxsbGb9by7Y9bz7sbezGNr2aJ/13BY1vliyaoyzbBYTnitKS/mXjzHOuoarjlvb20L2BawLWBbwLaAbQHbArYFbAvYFrAt8EVbwFb8/aItfvv3u5nirwlxPuVfc/5OoN8vSvGXce3oH8QLm9eYaN+V7Z+/+ha65f3I3XZ3U/GXz9rWr18PgrkEXQ0I7JomPrNYtWqVqvIeOXJEYV6rH0K9Tz/9NMLCwsDzzc2OZ7Xj4+PIy8sDoWDe68qVK9bLdH/ZsmUaNidB7969+7rzPPDggw8iPT1dod/S0lK3fnjQT97pEPpNTk5Wtd4f//jH160wOu/FcoLKwxs2bMDg4CBee+21Oc9qbnSdfc62gG0B2wK2BX7zLWAr/v52Kf7yrS3f6PJjnNm3bl33+dt8eJ3Z/zy2NvhrcsLe3rEFrC+H7zgwNwE8HPsANkSuhedGeZEvy3Mb6M6N1zs6RIiIL+AJTA3VV+lSrbxnQGY6ll+JR3VIFo7uO6lLss93I77w5Se3qAj3Fe/EfIAywaujh99xpsX1Jan1JS1fvPIPDGEIV2dAY97TvLAlGMePAb9cr7kbvwnjcDllgrN8EUy1v+nWQTR90qIv+d/68JdoHR9FbuIKVfdbn9GHdIGEfPxzkZ6Zg48nOxTwTRERriaBOpp6evFCRhoGz1boUtdNwwL7eo5hyZQXPKNiNAl9XR2gsp1nZLRCvwQ4/r+P3kVabALCQwIRlbAXrU1c6joES1M2oXr4bYWwqgUEIfRLJTk67r/74e7rwN9lS/3Vv/XlOKFfK0inAVi+XOEeyylki1LZ8Ei8c8lr67nb2WcZdVcWDDzIcnyy/N3rgiTcFxmR/pnuT+jX1I/rArYcMGXVcmjOrimj5iCVFA3EZY591u3tlncqsM1XP28UB3ftDyFYAnjuoEnCKq7QL8MnJGUgU4JRBw61KVDE5dzpPipxqL/SpoWpmQp4ZYn64C9OHlCwomjBQsQICE9oaceqDXj54EdaplMz78G52lpVA75QX+dsrwiaNXwKLLO+pkxOKATVKuDxVd82vScVEhfJUCN0YbNeR1hvUdgK1F+5BGHzFbhZHhEMz+BZLIj3x/uyxD3hybWLn8DY1Q81PdXnhxQKZrrX5Cdi3zGHkh9vMBQfi+ZyqcvirJD0I2uncfgXzU4giOcvdHjg219P0naM8NhY7WZpWzai5pJj4gXLEmGpxqZh3P9YPPb+6vqHMwxnckXsHKCYx7paanFVoOmYxHTpUwoUUqPa64z/IwqSMj8N0PKDr6UhITXAaUdeT0dQ1+Sf44jAWBOe2g671hXCqdZlyQl89QlQdFEgVE4kKYrx0nROTIYqMHOqbJ/CzY3NsxisGsZ464QuWfXsCwLOT0jb1XxZHwxt2/AUlifFIi1yJZbf04k6n3QBhFs0OmynIrasQNjVKazZ+TgSBGqruewAXV2hdtOeWMsvQTBjA5M+9lMEtY0z/RTLr6l/BoAibMs8YvltHmvWPsxnwBcRxWGYaJ0EgWWG5+cvy7iHziAjJgx9AsUuTJL2XwAoV9vynmxfP/y3H5rbIz9vh0KLOwRMPXJ+AmExngLXSj7ObsGhY/+Ih+99EafPnRXY19F3bljznNMGLLeEywlcWmEyQoyXu2fQ3jqqCtm5YRMor+11ANNf2qnbjNBZhfoeWBWBT0q7FFgmhEv3lce+i0OXauAjPOrMQIvCxOd2tyI72R+l50t0XGESwPTTPsVZuegdGwaBftqsta9H1RkJ1+0+VKv1mv0V+yI6Pow090sOqsPV9lG179DoNDyffBJTNRUoO9WPgGhRJfANUkj5dEsH7vP+Eqb8SzAw1ajhxHoHITHVR8vapa5xDIjYsRemMTk+g6hpD1z1mlWILnVBAMISPbFPFMs5gYWO4G9H61GcKJPJODI+oTPQr/5w+XKdEJMQE47srCfx1if/MqduUd1fFqVHvcCWhH5pg0Tp4wlycoxBWNM4Qr9mAoG1nzblkv4IrbmecwXTRtscKs8mXLM1dcDUD3Pc3db0vzzH+u/pWY2aXdfaJEK/Vj+TEyNqNwKvk1IGgwQkpCuVdoUK2VxCbmZmxgnRdXd343uPPK1jHJaRHWvzZUw0hbr2blXG7RLwkPW1TWBiQr8BHl7Iik1Um1Et+phMGkiOEvD9VIPeh33vlnvG8faHDrWKuHUbMd3ZoZNPGA5Vb3+ybxf+tGCljsna+/tV4WJSJnDx/q7OTLzhpAiqbLP+0/E32wYC7Kp8Lv1C9IK1aG9rVPDR3zcULU0DquJsxgK89+6TR3Syxc57HxEo8wouj41o+piffNjOSWOvVJxR6JdK2Z+UndL2xIxB8qVe8bpta7fgx2dPIDY1A41XmkUleIlOBOP4kZPNGE5h4Uq8d+I4CNazrByvPKsKvrTp1iXLsfdcCZ6X/rasvwf5gSFoGx+D95TUA+8prYumnbzcNIZv3fP7iEo5hbf2z51s4mov/qZdzHiS7SptZdx845O8lZukDTokqrmOPpsQ8+4zt6YUY80Xcx9uTX2hbZm3nIhxUfrVgYEBbZ9Yv3OjPBAcvUr/s3DCzKHDH6K7txXJMf7w9HFMkhvq99cyXdE0qPWut9pR/kc9glHd0IVV9zRqms0YinnFct5yqULjEBw4qf1kTFI6lqQN4sNPyyYV5c0kjYUxAotLGTJuWCbwGLcguA/9Mq8kwFfavTB/bF4YhNbeCQRKcQ1N9kPgYLyCv+sj12HG4wyKvLeiKuAMdr2/5zrol3W4tvbaZB1CyWzr0uJFLbvKAc5zUtStOsK+l2UcRXg3IKIW7NuZfvYBNxoH87+i6a/dTYZjG0XHcKyO5dj8N+c+89LqeF1f3zXbWc9Z9xmGKd/muKn/3t7e172g4gQDtq+ubay59vPamrb58wrPDse2gG0B2wK2BWwL2BawLWBbwLaAbYHfXQvY4O9vft7eKvjLlMwH/94J9Mtwv0jwl0BuUrSsLpuayFt/7u5XR0vws4MnP/dw3QV4N8FfPo8itJuTkwOq6lJNd2rq+pX5+Mw0ISEBCxcuVIj34sWLzmfVhG2fffZZVcptb2/HG2+8MedZBmHf4uJieZ+Qi6amJnR1XXuel52djRdffFGB3V/+8pciNuJ452K1A1dC+spXvqIrIv3sZz+bs9qS1R+fk3zjG98Aw2xoaMDLL7983bMcq3/X/cDAQHz1q1/VZz27du3CpUuXXL3Yv20L2BawLWBb4LfYAjb4a4O/dwr/2uDvb3ED8JsWdfMS8G7Fy8C0fFm8YqsDvLkb9yJQ6ep4TwIbFYPnnZCuARxc/Vp/8wUtX9jOBxaaF7nWa/gyPUiWH96cLQqFojBsnIFqzG/rlkA0l7inMy9CCRMYCMvq94vaJ0Tw3KZZrB/PRvu9WRiv70WWvDymYh+BQ4I8OQs24VxTBZaOhYAqbPd4BmFXRyvKBdSgqu+3RMGNx99vqFVV3gFPP4V+j070ytYDAwKN7ZNllteIPypxEmIciInDQ1Gy/PLZ0yD0ERe2Af0jQ1iVm4r9opRcWSOAVv5yjQOVfhcsW4UBeXFNNbfC5Tk48PauOSYygJt5oW6AkurxS/rn0ZQD5ttsU4+qiFkV/Ux+mEAZ3tR063Uv0c35m21pV0ISri/hzXUEEenclWOCBafPvOr2nLn+ZlvXcK0wlbn2RmXV+LFuDejjCkpa/dytfdZNA7zc6j2oBBoRucoJYlivIzRJKI4KjkGePnNU6ejvRmnMjopUuNAAgA8WrtJyyuueEbg9VEDAzQJxsdwTRGIZqOqLQe3whILTrAMGgCPcybwhHEhngOSleRD46s8E1inXckTVRLbdzDP6pyNo9/7FcieAFDUWKqqU3diydJ0oZzvgIgKZVNxFiKfCu0zzyaOnFTLMS4yYA2wWbPwOJiZLnaqpTxQ60qk3+/SL8OQ7nyryRs7UIjbNAYXlZvrhnd2ONKxf8X28t+eHCrxby6Gpo/O1d7S5f2eqAqJWeO/Rh6IQ7Z2t8BLrLEGgU1cEoJQ+gIAuQWMDYR050+/ct8ab+4SFqTYbkhaMZdE+qBdV1w1F4fD2qJ6j3ve1HTmoDsqB79CAAjGHj3ZqmIw/weQP/sWxVFlO5gq0XL2sQBBVM9n2UGH3coND+XNTyiMK4xEE37Txy3jj7R/CL2INfrb3x6i4MIneWgfQyfws7SnTPot9F6Hf9z/+qWv09be7esy2zhUUMhdb64yBe+azf/yGIo0TyxhtVX9lQIF3/jbQU1RkDKpFWZlA1amz59Em0K1rO8I4rlkciT27PoRM29eo8Pqa2v1adltFOXSJKPB6CrQa7ReK3YcPqB/Whc3PvaQKmZy0YcBngm3N3QKF+nrj5IVexC59VqH9+wRgZr7HrovWeD64fBTvl3bgq6sj0THqIeGfcZR5UXYmzF/7KQRNMNi42IByePstApepZ1m691MVXCpPI7TIqRjPMkbVaj4gjA4Kxc6oOJwbkrImsD7bAUKHa3IckCLDThD4tb2rUwC2Fao0bu7X3uVQ7OWy9FTCDO+rVqVi1ksqFhduCsGBw73Y/sCfoWngTUR6jquKb2KkL87WDKN4eQgqpYyPTMajt6cThZlR8J+cQkBYMGZGJxCe6IeQCX9Vupzwn0TI8CwmBKyLW/cnKDl+QED0GQUFrTYwcZtvS2C/MO9pmaDj4QRE6ZfAZ2NXM9JENZnwKu1C9VmOG/ixQr8mbE4gYPmgIjqhM9YZMyZlWQ0JCZkDuPGc6dNNGNy6618Z7nz9rfVa7pv+l/tsR6ZnHMrf/G2c1Y+pAwQnw2K8tY3s7pxASpiPlpv4hx/D1rAobe9ZHtLiEnQ8Q7CX8Sqc8sXLR45qPaI6MiFhAwp/fcEihMmD8aNtzfjTR59TWJhpbmy/9vB6q0C///rqtQfWQTIxy9Rn2ojjNKpQn5Lx0bb4ZJ0kQls8npap6rvcZz6mLQzUOuGbuFMn5qUFtOGtjz7QJLMMbl4bibBQb6fqOvvQg2XVoFrzshyp+wKE0pmxANtPgv9cocGM7V6TsR4d031/tMCb3Z3OyVssF1QFHgvw1/N//OATeh39RCQk60QwliVOmgmXMWJESjo8AgWGl33aMjMgCLMD/c700e5LBCzunpnGfQWL8E/vvoP70zJ0AtqJpgZQ+Ziuq88B3tKunIBXNnHO2abtOeyIr3q8yRcnNvI/Dh3LoFFs/tn+n+Pe9RE6qc0aRF9AFRZlbnP+H2H6zdjU6o/71jEobXeidK96MWNX45/5zTBYh/gCpU4mmjB/zTH6Yz1LTmzGVGoorp6+4Kxrs56cXOdo/0w4BhblPRkG+xJOIqo40IlJmbxn2nduWWd5nn7rmg2I6oGO5l6dsLBjfQrq2mYVFGc8CP2y7FDpNzO7ANsLvXTsZM6xDdyWKysA+MmkBVFtH0sPQ7WMjROTqKRzRq71xXiwTFIUgd527xJ4x/po2ng9nVH9t44zOD4IXbZe4WN3E1J4XYq0pwMy8cLqGM9H70lH9vbv4Nwxh+3537Cj8xrQX5yzHn7B6dpmcHKedZzCsCY8Rm/YBjGf3LVnPGbygzbmvtXR3rz2Zs5cR//mPmafSjlsc0x+svwyzPnidLN73c75W4n77YRn+7UtYFvAtoBtAdsCtgVsC9gWsC1gW+B31wI2+Pubn7e3A/4yNe7g3z9544oe/6yp/SLBX8axvL4ZT65fAX9fn88aZbfX9Q+P4NuvvIrhsXG35z/vg3cT/GVcCduuWbNGgV4CwFTUdQf/VlRUyOpoixTwpSou9wn0PvbYY8jMzMSorJpGhV1CwlbXL0IHVBLmPagaXFhYqKDxAw88gO3bt6twyZkzZ/DOO+9YL3Pu8x5U4mUYb7/9tvO46w7jwfDp+Nxs27Zt4D3cffgsrbq62hkEod/vfve7Cj/zGdxPf3ptFUenJ3vHtoBtAdsCtgV+qy1gg782+GuDv7/VVdiO/K1YwB0oZwUrbxaGVSnpZn5v5/x8kJPr/bi0q6tCE1+Mmhep1nvy+MySDlTvPou8wvZ5QTPrNdw3wAD3+afAXdg891ndjRRsXcNc9shfYkNeDaoujeLSxX4si0jUpb6DBJQgwPH8osUKYhAoaexsQ2B0J4auyLLlAvryU5CfgfTEbFX2CxVFtUoBvLJjtqOnvxoeAYGq9Ns/NIZmARMIAK3JW4pzpcf1XH9/LyIE5Hjr/GFR+orDelGAOyz3XOLrpwCxR5ifgCzFuvQzAZqXj4qipsDCXCq7QmCnjfmLBGy8tsRy9kubweW/uVQ5wV4C4Hy5bV5ss2xSfbT5ygm0N1bLsr3XgBprHpsX5cZW7vLIXTmnf2s4/M28vdHLbtel1HmNcYRq8oo3OaEzc/xOtkybFVRgfAkYPHJ/+HXl11XRzDVtVsjiTuJ0u9febn2JSPHH8bPX/njzfla4ZkGQD8oFprMuRW3iFB1WJ+CeA9Izx8zWQHOEnaKDQ/UwgR6Ck95dgzjV3aaKhVQ2ZN3xT7iEcAmvzrcLkR2RyFvuiePHHPAN6xkBJYKFaQKRec5UIzRpFfzRjgNHPlLolzcgHMaBBOse1YMJ2eUUPjIHxPMLCsRLApmyvtAR9CKsyk9u3lMKwlCxkmp4hAGpVsn7cjn3rPRIhCesQEh4hcDD0xgZmcaJc9fqCcOjkt+eAycUlo1LeEoVUXt7WvGdb6RgZHBSoafgVFFgPLwXVK08KWknaMI0UqmRcBcd61BSQgEC/cOcABmPs1xlevQga+kyp+ItAdRPxFZUD/3qg7GIifPFgeoaegch5MDYVShYPIzMgSRtr+iPzgoDL/vzpbrEN8FOKpnysygzAEkC8R0u7XOAa6LEyDxkW/LRryox0SYPkVZ+V1R+HQAQ1WgJoi7uCsbC1EdxufMcEuPSER+bhiutl/WeRUs34dQZR3lbI0qVJFg7rragSiZJUBU44+lvo+H4GyjMfxYNTSV6Db+s7Q7j/fYHRxWs4nFr3WO+NXRcg3/YPrGdMyCPtX6bwFlnDPhjHrRtW/yixp8Kun3r4hWCpB+CyAxzQeo6XKir1SDMPUwc2aYxT0YG8tEx0Oi8Nz3Tb3ZuAIJ8i5An58M3F4mdC9HceFEhtecejkN02g7U1ZzFpepetXvvQCi8fB3Kywwjqm4KpbWHRe08DaNj/VpWgqOqRI53MbITRgVgXwr/+AIBW8udcKJRp00QmCskyU/VbVtmp1RFl2GG+IuaqpTv4tUhmPEWAFyUJftFfZaA8BuHuxVSo+1Yv/YJJEdHoJhKlgSQzW8Cnax3BCxLeru0Tp4fHUJLd4famJA/+046v5ApxIaICn2jY0Z/XLSvKMg7gGqWQ7Y5ph5y8gGhX+bBowXJGPMaRU/HSXTLEmZHzg1oWZ6Q58pJqb4YafNEZcMAUtKnVJU+McUHFdKGna8fUOiX4RB265G+MmqGKRJ+uatQ1H5/jYa2cZ1wEDi17bqxjnr89Mu0G6xfhKXZflARlh8qllLNl6rlbNsI/ZbV1Yh68EWMYkb7PGsfubwwFK1yX1MHeQuWEwO+WstupUz4YfmylnlrvHicsCuvJ3zo2r+6/ua11riYsKx9gDlmyrf5bbYpUr8HBDilW5ohf2ZDPTSvpGrjSlsUYn1GFG5MfXAHxsqPCRAfoqsd9A9N4f0zxzWd37x3p45ruFoB62OcQK1UjJ6VMdN3HngczdNTupLC2aY6TZNpw3hPThB5/KG4OdAvj49NTUv76afhM0yWO5Yf2nWrgL9Uw6U9WmamwIkpzK/X9xx3QpMcI3HiWknpeYUnGWbd5WH4Tc/idIVA7NJ3JPh6Yd/FQZ0gMzPhBYLk7D+siq4bQjMVWKbyPccTfjOiei5jSObrN7PyEObnr/WKMDDLDid5hYl6ByeyMF6c7MVj7BsIz1MJmPFmfNkev3XyEHKT0xk91HVc1Qk1v2pvUT8cI9Vw1YiQMER7eiNU6nS7l4eqDfuIfXh8UEDX+1cEIi4eiAmX8atAyhyH86F9Ztw0TlfdXHHDtJ+Mg3UMH7H2AYlPjMLuPEcFYVfHtom2pmP6mSZT5l39Wssvy7gpk+7+w7B/qZO+hc74s4bL6zsFwA2+Eoyo3Bw0S/7wvBlDmTrGa3mM/x0mp6Rd6ryK2GDpi6tFPVgmZTBO1vwOChVwdNKRv+a+K7bsRJJ3LUrkmqnIpQjoKRHQdw0WLexXZXgfn2m0do2IUvQlLUOcaLVq43MY7r6IXFmJoMt/Oc6XXwInIkXF34+0RdJnzJxAcUIEyut6ESblMDraodw7MR4Hq2ow2zpPmYwxK+XeuPGgdpSfu6b+a45bt67QL8/9/u+nolfazUqZBMJyTke7VJ7Yp22Sj7+Mo1aNSDu8FTlhaXh3/z+qH/NF1ee9pxwQvTl2u1uTR8w/a35ay8Z8YVrLKfOG7RyPGaVg1k+Ga8oAt+Ye7trE+e5jH7ctYFvAtoBtAdsCtgVsC9gWsC1gW8C2wN20gA3+3k3rfj5h3y74y7sa+LexewJ/t0cENmqvPd/+LLH6osFfgrkNsorXw8UFnyW6817zvR/9DOcEKv6i3N0Gf/mcgVAvgaj4+HgUFRXps4erV6/qM0uTTj6/LC8v1+ctqamp+gyDzyboKisr8corr4DXuHNUAqaATkpKiioHUz2Y4ks9PT14880354V+GRbVhPlM7MMPP0R9vUPYxd09Nm3apPHnOaoY83n0fB8qAlO1mM9c1q9fj5deeknjxfj8wz/8w7xiLe7uax+zLWBbwLaAbYHfDgvY4K8N/vLt+518vvPbUdTtWP57toArDEhVLetLci6Z6grWWu3lTlXXev7z3l8rCr/3Fe90Kv26i5t5Qco/BFYVJh43anBGaZLxu9HLU7NEMP0RTl2ydjscywAf5KEbOl5rVRqbz/OtgtaMZ13ZbjxW+BQS0hqxYCRFl2F+8SFRXzt/FqkRslxyfQmek+WWqc5GsJfQL+ENgod064NiFDAMk3OpAlikevugrHsAYeHLMNV7Af3yB46wbkRiMgoEeAkPCka6qM/NiJJw2cI03BOdjKiQFIF7kzEQ4IP3ykt1iXQu4xweJEqkskQ1/XqEhisYwnsQIub9/u3YSXCJcQP/EvgNFEhgoFZApJxCJ2hh8o9lMytDIBFRnGReWl9+m3w1EIPVtuZ6c4wQ0ekz7pU4Xf2aa7glVPaUZ7GzPjA/j1We1LjMpwpsgDNeT0h98dIXr1MX47lbcaZcWtXJGF9+rOXXhGXU/Mxv+nOtv7QFwU1vX4eC43xgghXAZHgEitasvB42Nve61a07yN01jgTWXN2D94ag9vKE46GDZQlq+qPiG5ejp5sP+tWT8kUVvv/6k/0K8oyum9b24IHls9h9qNYJLv3Nz/5Vz28XZdK4Y8+gcLBAlLI/VJCO4RCIpZJ1WkIw+rpbZbn0XgVl0lY9LoD7WfzJmqcVLKb6IZWuB4JFcVvA1uK1QPdwJ97d85HCr4TzNi7NRVFmqqpKGtgtIybMqejLpbfNZIfFoux4qsRRj6P9gxCSsQP7Dh9V1dOx7llUVA5gVOBfo6bHuHLZe+/msxp3wlOmvecDHYJJBnqa6J9U9ckmiWfH1AS+/fUkeEQ9i3NraxS+ZVi/t6kI1cVncOHdU/w5x7F9qaorwboVD4Ig7blLR3SJeXo6e2lY72PKFNPNJeijw3fgzVN7MbFkDb6UkaHQ2P/41WHNI69g0ZU9myZqrY16H0KrBC8ZX6aDjoBjZ6+32vaBMYFC/TOxKDYEgaF+iIpuVOVlL49+3U+fjcE7Fx0wMMOMTL8Gh5p7MEzmEwHJ9KRUWQY9Q/evhp1AmyjSZkV5qkImAVKj2pmfvBHFqzYp9Mvr2R794Gtp+PioA2TmMeuS6fxN2wclBWJSoGtjE9Zdgvvfun+rqo4SNPvOl34gSrVVUhYcS9MTWqY7XT+ChwS2MoqRzO+IqGUYF+aJ4RAaenZLqNqd/k25WpYdjODEp+C5rsXZD1KVNzb5mzh5cq9CuwebP8CIKOKGNUwhJLkLGRmB2L2/W+Hzp9ekoDPRVwFsQpVsXwjFUQ2Z5WphyjSy8r6BtZvvwe4PfgjWn5jwnaIq26tl1LO/SQC1bmddZdzoWB6m/IpRNRCDwe5GLcM8TrtFCo85OeIL/ygPHDjUq+eY/p1Px6P6/JC2rbnLBp1gJNvofVW7eLnTEWylwi8fTtI2R642a/75i7I3HYH8uKxWKS/BCJz2dypb8lziY2lIeyQFQ6J0HDszqUqxk6ErkJQsgLwocNNRJflQ2SgSYgW8b5vUSQk8zmXm12ZEo3tgBEdLP1U6GJU4eHvAO+CPEBt5Fu3dXogPhJZtXjM27omiNH/0Ts3AZ2EvLjZGwMdD1EFrBnTcM/LgBoSIumZPRQ29z3Gm3aQ9rY55xH6Z/fmr+z5wqtrmJKepN9qGfopEZXTUN1/z0ktAzIHBKXw1RwBQoWVZ56iKXtPqsB3LOcvViZL/qeWZ/TPVEAz4Rjtzn459DP2nP53iLHd6wuWLYbBM0d1T1KZgtNULgVvC95x8YNox6/l4AcgTHk/Texjol+d7hjywKC4UA+O+SMv0RkzwmKhKL9eVAeo+2a8KvWyH60uq8W+nj+lDZypTcBz0cW+nqvH2eoiyqQCudFSPdqrbyvho98kjqnhrBX/91ycgqHtU+2m2wWbcmfHEs5hoqNN0Mr20zR/nFuhvT8kPQrK0G+9RJfB6kfwFZXk1E6MIzbZUHZUVFmLQUO2Lpr4uLF22CUul7oVLGT3XOYYOSeekTN56YHmyTBQYwOW6EQ0z3v+Ks1/hhI5Lkh6qz7IePH7PA4iRNnx7kqNM/G2JQx2X/jixq39iXMeQtANB+d6a8zp+ZNzMGCz5/mV4/+3dCpIzDYx/TWuL1rWy/h61XXBhERpOHNJ99hn8EB4u2vYEolOy0e3pgfr2fnR0NWo9ZHvfPeDlvAfb3W7Jhme2psyppxqgfJnyx98mXuYctyyXPTXlClxT+ZptuSlzVn9mP2n7VhzZ+5H5ecP/CvSk9UImeri2+TzHfvFExQmdmDAi6tHM066WWo0z6xj7BX643zPei6kRmSy0JhBr0p9EzoM70XSh5LqXDvzvwDEn78sxEK+lugrLVkP9RWze9oy0z+EI9O1Ae+uo+vOWMT/bQoLNpq3IXXEPMpoywPafSrlL4zxxsX0cL70gk6AC/JA66Yst94XhjZ8dRpZM0iitG4bHRCtS89djxCsaJfve0fAITPcPTcgEimIERKyFz2ydqsx7h2Q51YRpC7bT5f3l3HU6TrBwddaxDNXW/UOSsDBh0tle0n9r8ySOlfQq9EvgvqfTE+MDJ5wQcH/fmPYVQT7npP9oQHKun7O/oDL2T/bucb2t/mZZma8MuTvOi5h/8zlr+2b1wzLrGp6BfumP5XO+/xuM43xjeOs97H3bArYFbAvYFrAtYFvAtoBtAdsCtgVsC9xtC9jg79228J2H/1nAX96V8G+ZPFvi9k7dFw3+Mr51rfJMpH8AWwvy7jT6ev1/+qlAqiduPHH5c7mRJZC7Df7yVny+cO7cOYV/o6OjkZ+fr8/RCPRaHZ8llpWVYd++faoMvH//fgV3S0pKbviMjWEQCj5w4ACOHTsG+v/1r3+NPXv2oLn5xhA1/e/ateuG0C/DZ5j0dysfQr90zzzzDB588EFQ8bezsxN///d/f51isXq0v2wL2BawLWBb4LfeAjb4a4O/dwL98lob/P2tbwb+/SXAFfpNjk3H8fMHb2gIV3CPnp9I+BIuDFXd8DrXk66Kpa7n+ZugL1V+f7zrh3NOu3tJy5elrkuLzLno0x/8Y8OXsk/cH4alAv+UV12bvcol3HmOwEHBhgf0ijdf+Wt3wVx3bGnIErzS9KPrjt/ugcIffB1tR0oVUNqY74AuXjtaj533PqKA778dPyjQhz+e2pKLuoRELE/K0mWn7xFQp6/tii7X7CnKWwULC5yqomFhhfCf7VXoIiDCG4lTLYjIXCjhhOiSzFyWmdeWiyIgwd8Bb2/UyTLLzedE5bHrggKPhH65zHSQR5QDfBG4qEaWDt4qS72ECPBBWCRycaGeSxEwgfHBrL8ChkZhcbp1UO174YwDNHG1jYFemUdWQIP7BGNv5cW3O0jI9T4GjrMej4xIR2v2iBNIZlmgM/FwfVlvvZb7hOJN/N2F7+qfvwnGCruhMId5oU8IiKDG7TgDGbiC8bQF4UCGbcJ3F64rWOzvKwD0CUf63fk3x9ypl5pz3LqD3F3jaPVv9rmMeWPTtXppjnNL4MUKFBMQcacGTL9GhY/QT0i7v4K5W/N2KghElWwueU9HVc9UgU3/+54PnOA3j1MB9HhzG/zCZVZw1xWcKHOAuK3y8Mtnq8D25SmQxbzpFTMtjTjS16PwKEFO2vRK67jCnvkxO/SeX968Q5c5p/91qxwq5N2+oUgImHWmIW2JA2wMjlqFpVkDiJK2aEooz24PeSAh0A9dWvZaPTcqUGBj6xCiCiIV0AwU+Mw7oEihm4ULAtEtMCUh2uCwNQp6cil6Ao+MW2K6gMiTL2JV8EqBfc7g1V/sckK/vAfrbNvhdgVbx3unsO6eKL3OLGnO+pAQl4bT584qNEjlV0JvQ9KePvZIDINQGNR3dIG2CR+fcAA3Q/VVClqbNoF5xCXPp2evLb9N6NfqqEL76/1dCupuSEzRtiY0zFvjuDCzQIDok5K+dAQLVNlZ74fY+AfgL30ZbZy75fs49PZP56hzMzwqsH79hb/C1NBV7KkoQYak51yrN9rON4KqsXQHTx/F9hXrVM2SeUr1XCoKm/6H230nHArJJr7hwd4Ym5hbfwn90tHuBtjnljZguHTsd12XPCfk7u3jLerFoSi52KH+6MdnYAb1nRX62y/BVwDxPm1Xc1O84OmXp6AkIS+2R4QQCRsli3LyobMCNMvkCj0u908NSEFrTxOCRRm+8twlWQqtWJR3u7QsUjHbqPTyRmzTDp3bDW+vQIx7DmJ4dhBl5/bBr69E27D65iXoa34TmLqqoFbOoh2ornco6/J6gnCErglrhXm2YXVyL46dddQnnqdjviem+iAmWdRGBfSlonB2biECZh9DW0epAlNL4vzRPRKAJ9dtwaFLpdj+cKDa1RGC48El9wllMd07V67HyQsVmmdf3/IwGrsvoaFL8vyTLqz3fBimnec1i/xFCbWyG+OiyJsfLu2wT6CoencpcG+gtIBoD4R6j2PQYxnKLjryjvf5s2ey8e6RFvhI2x2e6KfQ8GWp/0tXP4fzp/8ZactCUFHWCz/xy/YqShSEQwojMDQ0Li1IDjrrBLIV9c64xFGF2Dju2ff6P14H/ZpxE2E6a9wZfzqqsL5fdgJUpv29LQ+pWiuP/689b2NdXoGWN5a5lJ6FqJ0UKFzKQdCyKM3rI2f6naA9/TBdps9lX2JAN07EsSpTsi3gx9pvGfiV93bnXnziPziV0FkX6azQLMPjPefrz5dvfwFDfk1avg0YzjAYR5ah8JlJNARnI0egyr3l1Vi+KBqxiY9reJyMRGVftiWEVAmDh81Mgwq0nAjB8R8d+0xCedw2C3RLWJZw7PsXy/W8+WJaOVGFquoGAGY+DdacVC+0I8Oggm2sjyghy7irvKEWaenjeCIiT5RwvbB9/TZ4RkZrm0BIMy4sTdp9USb3S0RM3jaUVzoAWk6iYN1MW/UELp06jc0bn1ZQv6NnGNGRPjoZhjawtiWMc3ZQiKgWO/Lpo5Ljmo6DMu7rlJUdNhWvB2Q/NSQU70u8johKLRWBmZ9xYREKSDNu6yOinIrt/tIGMV0cc7OMmLw3tqOqR9D4tTadoPbQ6LT2tcdPnNZxFvuzlQKbW+PKfKcjpHm526FObdT79YTli/cyZZKHzaQZ48WExbHjCYGXObb63iNPq42NH7Mt+LO/wKVX/4/5qVszZjKTsuaclB9sP8MXTGFt9lP6X4UTpqYyFiM5dBC9Pc3aL3pIOWQ8CP0yPNrMjCkZnok/j7VfnRb13DM6buI1tCv9m3RY788xX0hIiIYZGyHZJ21KTdUZbM7ehINSLuiSk/yRLWXCFUxm+WLbwXFPROoq9CJe+vcX8MGuPYgbl4l76TtwufYc4n08tR2b8i9GeHyKqgQzLILMdFRbD40aRU3NJa1XyxJ9sKesG3EJ6U7wl+Ozw61lTgCacVoU7adx4v8Jo9rL8NLig51lYbMovgcFzUrb7Vh1gefprGM9jhsIha9bSLUZD9TK/xHabNvyYBw9O4L2vmmdRKEX8ivK23k/szqAOWe1MfMxReLJyRU8zjww+WT8u25dy4g1jxknhmP+W1rPWTGSzfoAAEAASURBVO9rwjTlzvw2W4Yz3znjx97aFrAtYFvAtoBtAdsCtgVsC9gWsC1gW+CLsIAN/n4RVr6ze3xW8PfO7jr36v8b4C9jUNl4BVUtbdiwOFuedcvybJ/B9Q+PgEq/XzT0y6h+EeAv7zMyIuIVR4+iv79fVj6L02d8VAJ257hCIVd2GxpyCJa48zPfMU5a5/NVd89A5rvmbh0nBOYnq5y99957eP311z9Teu5W3OxwbQvYFrAtYFvg87WADf7a4K/gV7bi7+dbrezQfpssYIC8m6n6Gn/WtC0LLXALoVj9uO4bAMr1uOtvd/dz90fhdl6I8sXrQ8EFeGXf9bAyz1F98V//91+7BRdd42d+u4NwzLlb3RKq+/h/nkDo4mQ8kZ+rkE5/3yCScj3xzpFyrFlWjAoBM0YmpjAtoMpYRiaWzPg4VSMHBISYDbgf75e+qQAi1Sy5TPOqvDRdptojMEiBk0ZRCF4fHKpgcERCskIvVKALj4lT/2kx8YgQuGT1qqWq0kbgI02gkMSZcKRn5aDhYgXS0zOxpSAfqpja1YEAgYWp6EY14vcFIKaCHmFihk9wkmpufIFOlbL5FK1uZCfmrzWPrS/j+UI8e9laJxh5o3B4zp2KIAGjnGRZ4l5gOVfnrry5+rH+ng9WsvrhPqHfC6cOzjlsAJqowgUYbXMAFoRUNxZko/xyk9OvgQl4wCgiO0/Os+MKxli9EezLz9uhnSCP30r9dGcra5i3uk+A2ACJvMaoWc53vQGKqQLLpauNQuJ8/qmIHR6VgvTkJPzTe79AaGAw4qVMU7WREPHej/cqJEwlTNYZwnOEMo0qHctutIB6BlIpLgrBVGkXzgj45xMiYFaQqDHKQwxe++onH8yJRkrS9zDk9XP0i6JeYPIVhWGpfntc4ByGP9E/pOqNBmiJiChWaCYuvBvHzwwgesFahSkrKhyQIdOcPihgmscAprtFEbd+GOuyvq/lNjl3HZbFNCMsbBZlFxyKlQXL/l9RwH4V45Nd8BibQHzDdnCSQoBAgWUCM/clROPd3Y44GyDWmgDCgIR9CK0SZvvgI4cSLf0QgmU5IfRLRwCOgAz98rNaAJqM9ki0T+Zi3dIktQ+XjOckBtrXAOtUog33H3YqEmpgli8DBhLg5sSH52UJ9dfOntblzXfv+amqQFcJZOo3EYatO5vwo7feVRCJkHPdiQMKlBIyM6A6wyOImhiXjrcPvamg34mmBty3cjF85UFUbVKfwJq1AgdmIWUWeGOwE6PtDvCW0WK82RatXhrkBCUJETPMiIgUhASHa9gMf2Co66YPtnhtRdXx6+AiQu5jEwKDSVtsre/9U9eAWao307HdiE9YhfiYcM0XPfjpF/PElK+ksGqFqxhejv8ipG/fogqOBLRSogcR2pMnZfnazHvCWQuC5CFpQJ7Avy06IeD+e/1VeZFhsmzsSMvFSGge+op6cP6Aw05sY2ez25zw8Mx0q5b3oGAv+AiQ9fG5EazeKArxAm/phBJZWp7hse5HBnnr1stD8immFx2tR9HQ4YBDYwTI8gqYwsSlcEznRmFi8Mqc9oJt5ezoiMLhKyNjUN5+FZ7ykPeb9wrwf+E43jte6vQ/KUr6pk4zDmcF7GdaH9+WgRP1PZgdnsDxKgd4RuXI2clZrMuOx9nmQERN1TqBOvZn+8+0YnzKoVA6IM324jRfLc/t47XYIHGubhvTeyWk+6k6a4T/NArDPbH3aC+SUgTCrb+MlPQpVAl0TOdu3MPjf/ikAIeJ/ni99CQ2FIU7yx/Psfxlx0SCYCf7R0KbrGds53oE7CS8+o3fj4fvpJ/00SedbTwBb4YVJXljhe7Z77GcMCz2MQQtCa8SoCTwyTJ3MyCO8aJznQxzublcxwE8x/B5r6ilEU61XB6/kSO8aODi+ksOdXj6N/k47uuBzostCo9GR3jhwuUBbRM4mSNtyXr8+vQRTCcPorqmW1dCyBc4lsruHP9RFZn1m/XcpJ9prh7sV0CXNqWjUrIIE6tq+eb0najvvYiGpu0ISw5DfNYCtIoKK21Eu3HcwzAuj40gOsRXJ2/NeA/hjdOXdEJWWlyC9k2Eb9cuCxSAfBDd03EypmlwTkbiPc2kl+7RWmSk+KkSdcLGOCz0D8D5+onr2pq4dRuRMTKKD0RdmPFgfDix4WhbM8ZmpnCxrVXHmWMB/hq3lzJzdKzX1t+HbfHJupoDIfC02AQdJxYWrGA0tEwx75/KWIjNsYk4JvXs2wuXKMRMO31PlIIJVZsxW1C4tIu+Ixgem9bJOxzrTndNOuuXBmr5qhLVaTPucoUqjTfXsmf+u1jHA7yW4eQLpMp6QNVfEycTDrd+ZfWiRD7tvKcB7HnOnX+C99ELLqBlbAqXGzrgE0QAdhhDTa1YtDgY58sd/e8qUcNle2rSwq2ZRPCXX8nXyRi8B51reuj3TwtWqgo0zxOGpl3oWE6X5/iguW0co+OeWk4DA+JkjHgC6x5+Qcteb984fPwFNJ7xw7SMx62OkH3FoQ5EpaajsvSg9B3pKDtTqhMV2lobMDkTL5OI1qBr5Dx6hicRhlpRwRa1ltZOHW8FhYWjseqctmkEiNkPxEi7RLVwHy9Z+UAUxOkWxvjqOcLCbAOqakp1TBMR3a1tHfsdqleb/slsmU4C/DcbC7JvPHGhTybejan9aDNOemFZT8/ydo7bONEiKMhL215ew7GLO8c6f6lOwpMwjLPmi2tZpH/TNtIfX4QZx3PMJ5P3rHts63jsdhzvyXaIKutMF5V43JXJ2wnT9mtbwLaAbQHbArYFbAvYFrAtYFvAtoBtgTuxgA3+3on1vphr/z2Dv7QwlX/fPn5GnjkEIi818baM/qujJfj2K6/iXP215+O3FcAdev6iwF9Gk88yGhoacECUeVtbWxUGvsPo/0ZfThXi3bt3o7Gx8brncL/REbcjZ1vAtoBtAdsCt20BG/y1wV8b/L3tamNf8LtmAfPi/HbT9XlAr7d7T1f/fKHKPys/yPzTOaqdrv7Mby5b7M5FLCnG2c5ajHVccXfa7TErJODWwy0cJAhBN7D2D3Hl/Q9RV9ckUEmmLKHrLcqDfVjjl6oQRlNvFx5bvQmnLl7FPeEeqiBKULGhqlIAFgGmpupApWA6ArzvnTyMcFmimtADFX4JcDReacKg7JM8JYj3Saw/BmuBeIFi6AgLE3j7l5PnEDXtAK5eqz6PyYRRJAU7AGEuJ84wea+ctAz5M3xJwBBROxSAhscJ/BJE5v66rM0KIBEa4hIx1qVt9Ya3+GW1c0K8jxMu4It1o4Z6K0EtX1KgL/5dX+ITZCVEY1W6vFl4cTE5ArR13cyb2/OMM+HAwWEH4Gv1RPDXq3tcAZoFOfkID4yao55MqICueH0Iai7OVUWzhmPdn69+EypoaCpxKoHeCvRrDfdO92n3zwIRE/AgRHPo4NF5o/CDFWsVejp58ayW67VLfFCc54+88TgFaggR05aE97YWZAiAMqUgFMstl1o35SovMcKpRkc1OO8AL3hNReDx4mJdCj1f6tjLR/dpPKzgEdMV7R+EgMhHMTR8HseO++NKiygu5gYpDM8LCLsQTBkdnlbol4pzA0GPwmumH/U151RB1ACKTDPVKqsFjLl3zQ4MjtfgSMleeIpqZEdLPS5L/aqtckBHVEytvPAu8pM3oqW7VqE+ttULv/w4qGROQN1a5n39Vyg86A6KIbRTefFdp5352wrQE7gsFkY52jsbz6VmqOL3f/3JflWx9EKcwLAjeq1RF+eS7wRgWN+OftKCNTlbsKhg0KneSsA5J+8pUNE3PtBT1SY5kYDXmbY7yc8Ts16EfhxQExV5mTeEjlmmQ3xnkZoVBIQWaT4yrYSHl2/qxa/fP4e8mCBVg300OR0tAsHVd7ULuOaNiUJ/jNdNoLT1ikJwPcvzBTKsVNtQtdZAN4Sc6KiC/9N3f6jwbmBACKrqStDYckmg3YHrlmvXCyxfjGf15VINk/sGEjL9Gb0S9ssqXOuciMIyTyhqc36iQsH0w76PcXPNO/odnXEoBTL84QW+WB4RrOqIfo/7ICNmI+rOHUdygjcWJUegaijcqfrLcIvy/yNGe49LG9+DN95vBstmaIi3LrfO83SZaaJoKeruU7EDThgzK64N50+263mCcF1dnpo2QrFFaf5YviQOtW0DCo5FbE9GfoqnqvwyvlXNg1oXEqIDcPLSINJE/fGJR+MVzh+dnEFz/SgWLx0SeL5qDqDFm7HeUn2ejhNRCqSu9I4NY/fJI9J+Fmvd5jnWt+XFYXpPguf7jrUrGH7ozF5RfR1BfY8PAsJnkJi0BqOjAoGOjyFHlCoHJ8bQK5NxLrQ4+kVCb5EJj6K55YwTYKXyMtVNF6ZG4lJ1L1YWJOK8xyIMNzeC6U8LEljQswCVnovwZG4P9hy+wCipLdjHZYoqMydhUMV6dKxpDihG6NdvZhZnLw0jN+/P5rSb7EsI/hJM1bqV8Qw8fUSpu9bRPj5yfzj+9dUWbccICReLAnhLw6zmS/eAgHKiuEkl2RVbd6KtttwJtBE2IzhNaHJwcNBZplnmjHMFe81xs3WdDENYjvAwy7sp8wbkNdfcypZl2grSmXYyNNBLQXNO0mi+Cr0H61RhZgT6c0eROTgBP1F0ptqs7//P3ntH13Vcab4fMi5yzjkSIBIBgjlTpLJI5WS17bbb3dNjd/K0X7vd3X/Me296rVnTs97z2J5506vdtiS7LVl2S1YkxZwDQBAAQQBEzjnn/Pa3r+rq8goMkoNk+9Ra9557zqlTp86uql0FnF99FVGEX1w/44Ckqf7ad+4U6BfSbf7IlokGewVknY3Pwks/+4Fmi8rVydJnPPp4JLrEJ19fSMPy5B60Vv9QyuQGtoY9gssNhxzQb54tAL1Shwj/jczMoWdkXAFD9k9UHmbfwd/VQ6KU65eGxil3hX55M9OfEJJsXaqGzANDqAzVbFLNCVxyf8RT4MxQN61DmsEPvljn2F+UybiR5cjPOm9ftEo9piqvc/jqfY+pvz4h9adxdERVgemvqRg8JsrAXCWisvw8OOnLJvUgTvJNpWS2N6oJE/Ql2MxnfL+5AcXBYZgrKNJ6PzU5ii27P4er1fblEauviyLzBzC/6zjMOU/8vXvL4w6/RpCZSsLqywTOXi0QCjfB1I+NMt6tk8ZHADshdoMDemc89v99E32OeshjzmOg1eo2+9HQRF+dLDC7MIPJ8Xktp+Q1RWio7AWfl8FMoiC02xdeoH9XGIVjKrA7B/o+c84cN30d/e4RUXZnu6Wf5/iwrqJXV8JgO2S5AnPaj/D5qfDOcQU/hH5NHaI92N7y3AXmF/Xy2ooGtaW7vAjjWCc9swjnTr+B7JhZnK84h+jEzQr9Bsr4hsAswfmIlS64Dbdi72PfxGhdszyrDVkFB2Wikl3h2kC/fJ4WKeP8/ECERW3EcM9RUMl3erQTda0Lmscom0x++8CXGujXPDvhW9Z55+Ou+7wHlX2dfQCv9/X11fYwFuav4/moQF/0SnfkJn0B24xrMHZxTcc1nun7zXHG54e+hctEcst91imC/s7xWU4mrrPvNGndass0mD/6TPpfk+ad2s2t0rOOWxawLGBZwLKAZQHLApYFLAtYFrAsYFngl7WABf7+shb89V/vHl0Mr9DMX/+NbnOHhcEaLHdfuE2MX++pqdk5vF9Rg/euXJP/0ctKPIGy8hGXC1wltPQN4mcC/H7rpZ/jJycvysR1+/+WV4n6az/03nvv4Z/+6Z/080nfoX6STFIB+Hc9/D484+96GVrPZ1nAsoBlgbu1gAX+WuCvBf7ebWux4lkW+AxawLxIPTNy7qbcfdyXow8+8SUEeHoJ7CQKhbcAC266gewQEiBwnCxL/34cCPqvnvoHcElvqvvVN7phwWMe2xc24kzVMSTJi/KQ5RaFecMj83W5ZSqv/aeDzyl8cX2wHY9sXi8gbyr+9djbaBRVUyppnouMQO3wAHbKkjQdS4uqXkrAlwAUgd4EUXIbF1CDkDDVe92CQnDuxCnsixU4uKsDYwJtzEymIiknClNzouQp6olc/plhqH8ewQIA5MkLbCpuvrDnAQWpmHaVQAMPimpwu4BXBK4IBBM65pb33fPAAk6ckiXeBUZOSU7Xa41yniZ+F1/OMAbhAr5c54v0jxsMHLda+X4c6JeQVkdX+ce9vcY3MAmhXwOemvzwJf9/KF6Pq61djqXIedH/PvaWA3hhXAIcxRvt8NonysQHF/H+BBZCBYS73fObPN/tvYzC6p3irwa8OF9DFUcDdDkf529XUMb5PGEZ93FvhZxor7GpSVWDIzSXml0i6td1Gp3QL20ZHRiLQ9Vl6Bkd1nploF9Gys9/HLu2HEButMDt/V641jKGIQG5CMNRLXbXjn0KjjEuwRuCsIQQ12X6IzfFC4tee3HizGGFvHNifHG6StrIB6AP487MjGJN1k6sXbcdi26iJNxZjYb2ASanKqQZKWGIiDkIf1soWsbd0TjdCbfge7B+Y6MCkSuUnpRgFGD52yjxFiTuRPPAhzAUYWcqFhpfxTJf960CrGTP4tQPDt+kLMh0GAjuMZ/0JQWiJHr+xumbwF8+K4Fb+oSOlRFVpw7yzkKWxyQClnvwdmOtgrUEwwjTcWIAVazPHrdDj5ycEBA2iSIBdanIS8CZ7XRgpB3R4qMWbH5YK/enz6BCbnnVSTvkKaA2A9vM5rVhePdEn54PDtmMY2cPa56cAXtef+GyHcriPb33++HE8RsKfrMOrJcl7SuvDihIG5izBoR+I2+8q4ApgSvXJcJ536z4XMT6F8rS6Q/icPmLDoCMABz7JcZh2s9t/ntUd57S/PKLNh+6MKIgJQHoYQGrGNgeGXgNA8vLqFxzn3WeUBRBLAZC0qHeHgrITk1/qMxKGIzLnxu/QuhtTJRPuaT6lKSdFvMg/MW2YbM1uHRNVIXDVjCzTiD02fu0vL/4QBReO/wu3EUpMTbZA1RQ9nKX8u30VPiM935SgNzDTTMo8R/AuUM9KJA4fYPz4LLvEx+oez5dEIxz9aMgYFtRPwibKMseuiSA4wcqv1HLC1IPhhXyKswIxaZtAVpGBL7oY6tq6h1lRjiegfXDBMLcDPfu/4rWC/5mu6N6LevlH30hUq8PCR53+AumsyExSm04NCRq1ok2VNSeVwXTJZ9F5AUt4kzlODbHjSE4xAvRfivoGpFl7uW6EoGW04JWELXhaawJa8Pbp+xjDpYXy3t40g2lAgW6ey/DUybuTPRMIsZ9ApPynAQEqWYZGZ+CkL7TuN62gHvXP6tjACqyz3tfwT3Z92Ngxt5+m1rsMB2faVvYVrxdWavQL/ddJ0vEfDkYr/7P91SBlmrbP3rFrnzNMtq/N0KgsUUHFL9h/QR+/rNeRx1j3lmv6LtY19IKNqKjqU7rDusP2w234eHhyI2yA6fMgwmuYC+P366/+CT9trmX8zY6ykMnABFsJHRpoM9AXw8UZ0fgcvUENqyRfk1sn5Dkjd6OSSw0jGvdvNE9i635EUjb8wTar5ch5elEBdcJ/RLGpQpwWO5mjHocxXdeO3NT+jFu7sgQKLyuvh2nm90xXt+BgoQRUZWPUd83vtCA7VseQ01dGZ7cukdXU7jR06kTnwwcyIlQGzdsd4zT3MX3vHnlgtbZZQFqs9Ztxn5OlgqOQ1NDpQKQMe4lWPTvRXCsDy6IQjX7uIs1E9pHhIiSvWt/aHxPdGwY2uQlBu9NH+wK/bL8t4pqMNXxB2TMFyn+tlgmiRmI/tL0ONIkTrAsh3e4rRFDkr/BqQlNi4q/l2TSBEFu1hFTtlQRJnhs/BifgeCqt9sgfPyWHBO3eA19HtWojW92LmNO/mBfwP5nyNcHsQ8/pmC2Sdc5rvNvpkkfTAjUOyhUJpfkgWXQ3VPvHE3ze7u/E/x8g28Cgc3FnIRAPxIdkaj9OusePwb6NfEMtHunyYSuZcfreS19PT/0x0s+j2u7N6tBMI6xuXnWOKlHg5NziAqAqiszztJkPYr2PI/G6ss6oamsvMbhfzc/8Bwm+4/CRxTNbbZmbDzwDXQLjJsdMwtfDGJewOHgFJmIICrn6eInB5bXKjxLQJjq8/sf8sNg51W5i5tOeOD9GMJkbiH9tK/3BiyIu46I2oIKgeKbesYRGeyBLlHpJYRbsG6nTnhabdImFYNXPDylLcuqIxFZiI+ckPGZh9YpTt6AbRk9XR8FwFk3OGYsTPNBUqoNC7DHG5x2E3+wDVvE1wZFtaldmddb1SXnyYaMx8B6Zeq4/YhdgZltjWXAc/xwn8E1bY43Xa836dxqyzLmxzm47juf42/mk7Aw73W7+u16nbVvWcCygGUBywKWBSwLWBawLGBZwLKAZYE7WcACf+9koU///LJM+PVJ3PGpZmSm9hVROGr7VPPAmw+NT+J0zQ28ePQsfnLqIo7K/1aPXq3F25er8KMTF/BPP38P33v7mMZhXCtYFrAsYFnAsoBlAcsCv/0WsMBfC/y1wN/f/nZsPcFvoQVWe7F6q8cwwBeVLA3Udqu45riBLMy+65ZqjWtTCh1La+eW7sS0LFU82NnogCxdr1ltn8DxQ1H335XasLme0O+rJ17U3Sd3xSF0pUhe6s9jLH4c2xPjkeftgx821yNHlOf8IweQuhKpUG1ARL++UF8RYKkwtxAb5MU4Hdi/V5Uhe2EJEXPzoEpsoEAOhH+NOi/BxzM9LaLKG4vQuAS8dPQdhwIilTQJu7xVW4WEaHcF/EY7WuEmEAFhPoI/XI6asJyBe7nPNBNEFW7cxxcdssytmwAjjM94hEgIElNp+NCJTvxpTgHcBQ72jW3A1Eig3vuFvXZ42Njk42xXe3lOyImAGiHE2wW+CGdwfSl/u2vMOQJ0fKk+M9v/sV/gmzScQSk+h/NLfOaJQDcVaMub2z9Qq1yncbgMOYOxW33N7Z/T3M95a2ASc4z3Zh5uB/0yrnOezbW321Kx8m6uMcALVa8J/riCFQQ4jCLu7e5HkHbDpkBH2ROWWUrPhV9IpEO511zfO21fhvyFfdtR19mryygXpmUiIzpOVWBNPLaJ5MBgHKk8rVBhYWoeDjfUYFFgosiHBMbdE4bl+hUtI3MNtwQOGQgfEjTekVOn2+DAMIQL9ETgxTw3VbirpJy7eprR0VYrEGqJTCIYQOn930BVxUnEi7xjRkoohgQyv9bSKBMExlVNzsc7EjFT13G55fYzsg30G1aQj8fEFnFFf4JOWWY+bS4ApV/8Ih5PT0dH+QVc/on9n3FmOXF9gA++CPF5LfVru6bi42jvLGo7TutZU27c6Vy7BcNX+mHznReV2HCcbm9hI0OUl7fCYozDpeCnlnpw5mozuOQ4lT4Jke3aEYx//lEXo6ii4V8k5CJ1y7MY7L2BY5Vl6oN4jtAvA/uOuYVBRKRtQXjqZgTOzAgcnY233n9R/eETD33eEXddaqqjTHgtoZy40HC0lvciJzAEi+7u2CfLqqdkCch6qUIBufR1X8T+6Lfx2uu9oO1m+gRWfXYFvaf7HDAv22p8bhFOlv0EbeNXVXmRELanTKxgSHs2GW7+AkQJXE3o1yiK8/7ezWkI9I9D3s5daD171eGLjF8jROTaFgKS/BXudoYqp9IF/q8cESVagSDHx7Fro/jekAKECJDnDK+byTGsd9OiSEtlVyo/U+V1enIMPpiE7+ZojHs3apmw3hJQ3V7qiZ+KDYKDPEX509dhUz4fjwWIAm2olzv25AZiPvIA4gVMjFr3H1Hgd03rJutv/2w0lqcGtN4HBG9GXoodXGabnRIok208OXML3j9zFW7ThViU+kHV3PCHPJDu+bDDj6w2mYB90/jCHM5eOsQsaWC7M4EQLP2Kl63kJoDPgNPbCoORErkN963bJPW6C/m2WJyZ69E8sS3QXtyyzY4tyD/OYxYxN+ON0XFP9Pe2aRuP2V6ChCA7gBkT5IHa5WL4+vTKxJBZ5EX74lDFEJIFQIsQWC1x4/8Bz86foULsa1tXgOHFKBzI70FQaz42YS+qfDzRFH0VDzclO8YTf/+FfAH9hxVUJgBMJVFXUI71koHPSuVrwr78zb7wRuMUyq+O6/ln9ibiFwJaP5gvKpICYTvbyozH7rv387hefVZBNr3ogy/2FaspZjrH4W+m46wQ7nze1GEeI/xu8u0c53a/nSctGHVRA12a60LCvBCU4IHWpkktvzBvd6wX1dULYoN1ayIxOD6LXQ+GAT734a0ff1vbnlEcpqrp9b4RVRY/VXMZVXV24M5AxayzG/cG450z1ahuGEN2YDHivUYQ6HcQPzr5Ev7u+ccwJpD1+xfs9ZFjIU6CKg2L1AlaXLEhWzxUg/i8EtmOCjQbJOMojtU4uYuA6+hCj/j7PvgJYLy0XK/PQJj9elMj7i9OEEB8H/wDQjA2HK1t6XzdiKM/MTbglnBx/+I8NmSloKyu0aFizPEe72P6KcZlX9cuvpmw74XeblU7f6e/G5n+gfBaFFBXxnFFheu1r/vLh59GuUCcDIca6m4aBz2fvVZVhqkA7OUfIuPpUZ1MkpH3FE6e/4XA8aJuPWxXaef19HEjIyNaV7nvGsxELeaVIHFUu6ggZz170yQK52ti9zyKyRZ7nuhL6Ws5bmI51LM/cgr8+4B+0Xn85XRaf3LCGcdMT239Bs7XnNT00rN9kFrwlIK+ris2GN9s/k7hOOTjBI5hzfh1YTnGARLTHzvD/pxI4ecjKs8i8M9+6J5df4vaelH/9/ZCSrpA0qLa/IdbA9UHs52w/ppVDDIyCqUP6MDanABR/e1FjMc0RueWUSd+IsStEuXl9aAa7+zSPOZC1yt4Lgs+YqxnRnzoEkQgX/8Go5Lx2TpRkG8bUNDeWYk+VSbx9A8sIyNd/JZM3uBYMDg0BiUZPqhpGUeSTJQkOMzJFTrmkHF1eMKwwx9xQkudjDMWPFbkWaIwIsuSjMhwd2BkCn+6N1LGA6I+LnN4VgNpWac48aWjdVZ9AONxPy3LG1drGtDQXYswH/v4jOUV79u4ql9znmxoytDAtGbfbM04mud9BJBn3aKSjGv+TP9urvukW/4Nc7u/b3kfc6/bxfuk97eusyxgWcCygGUBywKWBSwLWBawLGBZ4PfXAhb4+1tQ9gRuI/Pg6R/7qWR2rr8CS1X/8qnc+3Y3pZJv19CITEru1w9/f5rqvrfLq3XOsoBlAcsClgUsC1gW+OQWsMBfC/wlN/fLfL72yaufdaVlgd+8BcxLaXNnVxjQHP8421BZSvtOqlau6a32YtU1jtk3wFde7gEHCGTO3WprXnzy/GqqR1Tb5YcvivmCtuzEO/qCnC9KqWD2cQLh39XApFulwftSrTAmIh/nqusx6hmEQFlufZ23H5Y72xC2tkhf6BMaIfTLQKXebK8EdVbbBNQ4LdBTkoCJP6qvUTXdnaVbsdzVjnGJR6Dk5cvnBCKNRbIo+ob4hwMr7grwMn3CH86hqKhUFLIyVR34O2++6gCBCVZxGWpCvm7+7jjb3ILP7blfLy0bdceURwOSI7OgoLCAvwQ0Xjr2rl4fGiNLYHc1wydgG1YiliVeDP7Xa6fxYHgkUnPyHVAy7V3wN2sVjLtbEMiUmTO0QWDCQBPm2ZxBocSoZIxPCXgoAJOBflerF+baW23n5+dFpVVkGX8NgXWCKslVTR14bONOu9Kq3IflSFhnR2EqQmwRWo4EhVYLq9VD08YNiEL7ObeP1dL5ZY7FxxZ+pJ0aRdDV0iWkxsA8lab63wRiGKVPnjfwJH87h9nFBVy6IirVTiFktwcKBMAzdYL1uG+PF3L9vqgQTe/krAIhrA+0ZWGGXbGRSRCE2ilKvlSoThTVO7YXtqkZAUjoG/7YOwcZTbL0tbsHQgR8p9I1bbw7Pw7x0tSodkc1uyTbIA4LPLY8v4y5+Rk89Xw8CrL/DNu3y9LaXfei0XZBIcMX/vAfUFF2TJX2CAoyZORMYElAm3fL+tUeLH/CS4THwoZq8f3LrRrPfPH+VH3dXSjUjijtpaftdJQBwVU+wxZRDy5JisDLZT9DT2sDWrI6UflujyoKbtj49ZvATqZLwD98ul2A3RFVQ/Zx98QjO7bq8ezCCXz/pU4891C0KvWOCCgXHZSMNYnyj0W3Ja2zhP/pl969eAYP7AsUAHFQgaMnBHAqPPG4KqXvT7OhelIUjX2uwD03FIszoejyCoCnAEYE6Phcm0tDHDAj88VnS1zsQ25RP9x6phUMpiqvOffmoW/rb36x7cyI6h8hsIiAIKwR1eHZ4I2i1NiCpoE+9Xn0s4nz7mojwmD3JPjjf79yWdNI2BegMOx633tVfdL4Dp7s7W7UOvRwwP0oH65wqEwS9Ks424ZHM3aqX31k43Y0hHYjvCAUE1If+voFsBWoLHEgAE3jTTdBvg/s/Zzex7V9GkVnA9TzeYxSMPNE1diT5XUK/I4N9CjUpg/wwRfbznyPqHuK0imVXQv3PqdnirticKSlAvsy/xjHf/i6gpsbs8cRnHUvRntqEPmFLNznG4SfHLqkirJsqwTUeobXIs17ANMxB/CTw+eQkfQI1vhdxr/8/F1MRZZqPgh1xQXNYodMyBiNfUIg4RBdRp43LtoZqGq//B0dMiQANnCjtdmhHEkYk8+aICAr4TUDvsWEeSMh3YYcz2g8n50nSs2RCmoaH0d1zFlCcQIUG7+SmpQCquI+kvzHWscNdB4XGYzC5GJmAaEJAfgvhw4je20AUkOCVB3ZqBf7hSYhPDgHqW696EEefEbL4L4s+RZVytDRQWQL+Py+KDgLv4aMCIF6Zx/E5Gw9JkKLEbHSh7qmafVrboEx8InM1XFG8br9mGhqxbHL19FfEI6L7e/h2vVD8A4JxLqJVAV/CaYNz2/Cz99/Q/PI/oxjDa4wECy2zNnyBbhv7dT6GRedouqj9HfmuVnmA/V26JcJUK3YO6QYx6/WK2RnQGKeY33k2PCiAJqfvy/CoS7Mc24CocoAgj8/EtjfZEh7ZPmwDAj6uQajyhsx5YfOAXs7ZV9v1Jld46+2z2dpCWu95SSViGhv2EShuq93TsBYD1UxnZhdRnyGH2Y65tSHUv03JVBU2Ce9BWi8Kj4/DOsf+7pDVXtqWshUCYSXjf80/o3HCZC3joYgPnublmF2wLJOkBrrPYdeUYFPCE/SVRFiNyxg2/q/ws+PvKJtmwCuWbGByrnZUm9DE1MUNg+W/uO7Z4+BE9HeEYA9L8pXxlhPo2mpEsseS6pMagDt7DwftHV6Ir8vBmXDJ6UNzisAyPZPf+Dsmwghenl54Xx1LbOOAlEx5niRf+zSn5uxE8cClQL/E/BNCgxScPd71Ve0L+4UypNK6PkCznIyF9XtlxrrFPg1/tTHXxSCg8Mw4Sk2l4kAr3e2ap7GZPUJApc1oiBrAN6Hv/J3DlszT64+jsduF/rl5ZWzcjrjOo/hCP06B+axJDVLDzmDzjxgJkPwN1fgINi7WuCYqa67SpWwxwa6FTilei4Dx65Mx2zpr1h3lubqHH7MnHNO21U93pwzYxXuu6oHmzjcHtiWoLvhcX+s7c74RtqzTyYkcLtV/CD9Efva0RmZmOcVB4w2YmPGEs5UDIhKvB9u1PZiztsNA6LUzsBn5bilv7cVKYVPY3x6FG11lXj68W/Cfea6THgYEPh2WH3ZsdoJBPhOoyQrAleahiB4vYxbR6T/X5RJD3OiUj2v6RFS5kSLrD9Pgo8AzJxMQeiXAO/xtmkc2JoET692TPk8iqDwJvXbm9fswRBk8mLrDMIDZZWG/ABUXxvH1t1hOCnQL8eEIeEe2H5PIFwnwK1L34gEGes1X7+i5cI2EBYcI0rXU2IPN20niesfRU9LLSZlDJCTd9BRP2kD57Gxa5u6U30NCwvTezIdqk0bFWDu/yoD2+6d8mLud7fxTHxra1nAsoBlAcsClgUsC1gWsCxgWcCygGWB21nAAn9vZ53PzrnFnkvy/6rM3zj8S+h39vz/La8F5j47xrByYlnAsoBlAcsClgUsC/xeWcACfy3wl+9Bf5mPBf7+XrmM3/6HdVXMNTAgFaGCd4tqY9W1j/WQVNkauHj0Y13zSSMb6Olurnd+aWsgh9Wu44tRxjVxPsmLUgI6NluIA05a7T6uxwjVUn0qLykNvstzKCiqw9sjQUgZm8R3Tx7Gc3KcS0C7BY4iZfuX4bYyjXF5mfxmVbk6rNPdHarMFhqboFAwr+FvQmyE/AhElKRlyzK5yXjz0mkFSs/UVCJfwFtX8JfgI4Fc3o+AB+EUAo0EIKkCx6Wvf1RRgW89/UVNB7J8+dlLp+B9TzSWmhZwukmU6QT6NXAFr3ETJchxAT+ah85gZWhCAMoFBbTOSL6pwEaQkTYgOEGoh+FuwV+jvOUMurjal/vVEzWOw4R+XQOhDJb37cAP12uo6mmU3VzP3e0+4ZAVt/GPvLynTaraqoWx8lSImyqU/BhVwJAAT3z3vXexr6DUoYLqek8DgTgfDxdYrq//w3+6rFbHnQEa52vv9rfz9aadEgRLW/80vOaDUdu4Oqjsmj5VJZ2BbWdVWWdlYmd1vAA/DwVQjJIu0yQ46AzSsC6/8V6VwG12NWICtF7SkhSOFzg0JNBb1XcJCFOdmgA8A6En91JZsl2gseigEI1P5WsC98nF96siMOFEf7/H8O7pEwr98joCOFQ87eizw8yp6wLx01d7dMnzhblCLPkK9HexRpVvCVyyDfS2jNiXEI9NkXxuxIrAxVT4ZN4J3nPJdgL6hPqdA+3V3DmJzvFO+/1lRMN6YCBwKjES/Hq57DSoZMkwOz2hNuJvKgq6T5TdBFzzOIF/Al0EuFhnnhT/Qh9B21Bdm0Bm6aZQB2hIMMvjeW8kL+1BU1M5utbmId/NQ5eS//+O1SokHOrviXdPDME7vArI7UKXRyneO/IdbHvqbzDZPoWUxBz4iRLv+++8qBBOUb4v4sW+//yDAXiFB2BBgO3csEJR2hxG95iUh8DJtElSxmZ09TWitb2MWddgfGD5jes4ULrNASOfrzyE3OzH8fl4f/zo6mVkfO5ZnDx+TO/3xJbd+PmFkwrREYxMCCoCl5w/P3AaD23y1TplFOi/+PQ3RS3xAuaT2hRS4k2fETguJDJa83Sougyew0N4+fxJtbVnr5ema/wWy5bBuT0aSE5PyFfm53djuLLV7MIA9PRdJh2eLCra6QCYthQFol2gWwYDnrHtFCf5ggqhDwU9hnK/I3a14agGuAnEeu7cMfVrPUPviSzyelw68YYdOhRA89TVfk2LQCnreoeoQ4aiD4O+xeCy72znJ84cRlja1xFfkIqyY29gTV4AMlP80CcKvCdqJuCVFIxw8cEEP5nG5fN22J+gWdW1BqyJ88WCp5vWf72ZfD3+p/+A5dF4B8BOYDd8eAatInTd2Dno6E8YPyzQE30CsHX0C3jW8eHEDMKszW2VCEz2R8jkBS0/+ga2t9Ebw3i7rPyD29l0AgBhsx0PfB1zbpEYFnjXf1lgMQHcIgIn0CbqwuO98wiJFwVgtxVk+HmhXpQp24JsCqRmJNqQlOUj7aIR874LCBOgOcnLA6lJNoHfRZlVlDf9gwXYXb8Ly6cb4RWbZn826XOp2Mww2S6K2AL3MkR9YSMCugQOl7bMQOCXfRpXGPhx9yt63KjV7tzyiJa/M7jm7C9ZD4LivFCUK4qtHyhns/7Fh3rh/k2fw1JAEzra7ROCbN7rHYCu3vgW0C/PMW8mf2Ysab/mw+/kNUW4dv4IGlqlb3MKBmh1OnTLn3wW5+dxjTgtMKCZJEJAsKbTA94rHujpmoKXrzce2ZaIC5WiEp66BV1tNxAT6KFtIXKhDgS8CalT0ZfKpQPho4iebVIV+Vd+YVdT5oQUwdgRnZGK5MkBHcP4+G7EJtuEZmXJOwtzS0O6+sHUcCByI/wlbo/UPTtMzDZOxfS3G2vRIpNIOBli7zP+Oumhb6kBAQPtWLP9USy6NeByZB86e3xxQ1TJGYxC6kiUP5qkz5iJCEd23ASmUr2RF+CtMKWzL+A1vF9EgE18uDQWCRwbst9iOJiQqn1KsoC+VB+mf+cxjtveam3ULeNxAsPZsSEFgy9Jng+XnXdc1zw7LUqs46IEPqYTXzh5jgAwj5v+gpOknAMnHNwusO4yHTMW50QojhGdg3P95nET1zkO+3COMzmup6I8x8Ec45rJAVR2hpv4GxmTMhD6NX2lczrmbwgCnL3tzRo/LtxboFb7dQYe5pZ1h+MPAvSBpRGOumriOKfr6uOZr6Lcp7BrywG0yGobrn+jOV/L3/THhGlNuyNE66r+T19N9W+q1hPZjw8ZxuDAHMpkIoBNjruNF2leqUZevP5ZVfZl2js2zYmfeBSz3e+ho3sKQcU+OPu6TIqUZ6OaNvt8Tnhg280VRXP3WDc01dufOyNd7DQWgeiEPMQFDmoc+sHcuFBc/GmzpsF7MDC/toAEnLvaYldVF2iakzXoj85cr8fa+FCNX5QpE1WaxxWId5tfp5NDeH2pHC+vHoFfZpL8jbOo1/I4+xcq2rOusR7el+uLyvZhbQ8xQe7oF9Vg+uHskm3oaKpz9Jm8lsG5Lzb1w37mzt/0sZwYxjrJ3wzO6d05BSuGZQHLApYFLAtYFrAsYFnAsoBlAcsClgU+2xawwN/PdvmY3BG8XWo9grmxNiwtTGJxqgeL8j/7X9dnYVD+V1X7iir9WtCvKQVra1nAsoBlAcsClgUsC3waFrDAXwv8/WWgX15rgb+fRsu17vkrtwCXBr8T9LsaIOnlH/Sx1X5/lZl3XfbapO360na1vJu4fEk7N/chGGmO3+2WoKN5CX+31/Bl/47MnQrq7ijMREdLBx5IXCOKvSuiQpmHIFGQa/ZuUNW3kIZOWcJ3jcImBN1GB/sVtngoVYA3T1G0EoVgEwgyvrDnAQVL+hOCENrUJvBwsF6bJKq7wctLCI2PwIbNnmjrWMFTaVkK+XZ4EYZwQ563D6j4RhVTwoIMBIV3btim0O9LR9/BI5vXY8fazXj9x8ewLTTcAQkf2PewQn5h6ZKmLA8dNDqMnZvvVZiYUAmVhal+yftQ2VZVhgXaO/TDM/hy3BMCA29wgInmeVbb8mU6l7L+JC/VncERcz3VMm+l+Lba/f18gxWaWO3c3RwjHOIMuJhreorGENgToCqztD+BayoCdgosRsXkU6LeNzIrS7fLUtsGeCHAdjsgimk7Q7/mXq5bk545frv2YuJwSziGZbGaSjZBMEIWfF53UYtdWRHC8C6CM7Bt1CtdLyPUa9TkqNRooN/9D3weRfsOqNodfRrV9VJTH8EPzv5IkzBQMuseIXm2FapUVzXLOuISCNlSgZGBILsCRGJ/P4H+CGZTVZtwFNNlIMRz794IvH/8rCpYhsT5KIRCNctlEcq8X8DYYRkprCysqCJw+fUjsmz1ZVluOhH+kQOquMt0wsX99AgkTICopqEVa3fdj9I4gWilvVM5lzA48+Oq9LzuWwU4/M4xDM7blYJf2PsALl63w6/0SSUFO1EsgOJElCgaC/xkAp+THzMJgMA1Ies2m4+jPvEZO7pvaNnG+trwtjx320CvAsElieuQGhmPH/y8TsDGraqQSaXn8lcPIzY6GVEjneKbBJKSdv7ThmtaX0NEbTMzLxCHjw5iYnYJiQKGvv7OWRR98ytYah5S4Hewp1XBUZatj+eyQMJ9ChbHCXC8JjwOE6Ke2RvSi71b58UkI0DrAgaC9qJotBwbpY2wvBhys0R1dqgbOQkpyBUAiLC0x3M27PMqUR/1Svlb4JL0Ubt3yLL0op4rE144oeDi9WoFvNivjK/1kTJpQ1nVUcz0jSI04yA6G2sQEyVl5xeEt4+8pGWtsOgH4BdtTDXklAGbpl/b26P5YbnszSvG0YpLuu/sh3jAGZzXCB98rbSPqZ8z8Qm3MrDNJT4R54C3WztrHSqWBvplvKK125DgN6hQN+HzXXv+Goea3kHftS59Tl/pPzzFPoTZMqJ7RZ12HJnzAgl+ACWz/hg1ZU54CBRQ0iaKquVNolwscDsDl3X38w8WuPAy5uqrkSHK0uUC17L9GxXVoowJnLtkV+QkPMZAQLPsvP1YrAB1zR12WJnnOBFpsLsNMcGFjr6VkOuUexxCZOIJ0zBqs/H+su8uYJuAY8/sDYdN4DEDofoFzSA+aisaT111TARg3fIYWkCr9IWbUsNwqqpR20Z0bAq27jiA3tYXcfLERQSEemJeFDFtHBqIWq7PvDdqW3sQIRMNZudKsDDbiaW9cWh7s1NVMNnepxdX0NDhgTaB+KkcTAXvzASbY0IAfdLcQC2uD7c6gGafmDjMj390Ygpn+MR4ZDqen36R/j6sP+ymSS2018oWO8hv+jQe47iGypNUutwkatpny4ekfMv0+PqsLdjptQlnB6qwNqUQ0X45ugICr+sf+6hiNI+b4Dzpwhy73ZZ9wIwAmM7BRyYX3bPrbx1qwc7nbveb6sEE++SRVFWacVkvQxJDHPtUAV2anofMH1AYmHWboCQD6yyVgOnvTLjYMKHlR0C4tjlAVJK7sH1TAMoD6Bfs123dFY4m70GsjHri6Jkj9rFSWjCqx0Z0csiApwCF4hs5qYnh6o0pHL9Ug3u2P4Wm1mvYKOMhQr9UIOXYlOXEvq248IYowmfDd2oElwfLRal0Ag9GbkZmzv2IkfrY1FCJabcZlCQLxNsh8PPMErKzxjA9PotJmayyU1SHDfRpfIR5LgP9cp99B8cU9PkcUzBck0lMUYuLCuzyN8eG2+OSdGIZ41JRO0rGhVQDpmox/SP3Oenlz3IKcXViVI89Lsr4u6Pi8MPmevVBD0bH4+oHkDEnADy2/2+kbVfdcrzGiSkEk6lob8Yh9Je0JcFfAsDeK/loHqhEVood8NcHcPli/0zQd1HGu3zeg+L7L7S3ajrcNz6BPsn174PVxu9BoW7ygswDBx4IU98RHuWtfbS5rQGDuW/GH/x9u/GYsz9lXLalHJlE8+JPTnIXjzw0pvXC9MWByTKBQobmBG0NXMz6nreuSOsGf79x7ryORzgWMWMipsXn5d8Z44ML8JZJFV7BHgjaG4uVRj+ZHFGp7SY7tQOdBRMoCLxP0xsScLer6zwWl4sQGiGTGQU0P/B0DIKmVzAjqvhLMoksO94bAeEbUVHboBNeOBklQ1R5l0YW0dg2AF8Mok4m8TCsy/KXdjAoCur+8A2Mv0nJOEAaqLOyMeF672BPEMxemZL+PXoLamrk5aFA/YSNL9fZxy/0AZFr92JGyjEloRC+nk0o3his6r885y8TtLyki5lb6ERN+wKeeiBUJmB5Iz1uPQKih5C7+VkMyDhs/z3hjj6Bk1HWyjjGKJJr5m/z5Vz2JhrbhxnXc0vwmMG1rpn41taygGUBywKWBSwLWBawLGBZwLKAZQHLAr9tFrDA39+yEhPYd7n7ApY7Tv16P3IPyL2sYFnAsoBlAcsClgUsC1gW+LQtYIG/Fvgrr4/1Pecn3Vrg76fdiq37/8YssBocOdvf9Ru7v/ONApL8weXPt4eJutcHCnnO551/E6oqSFm/KtxJWIIwhgEOnK+7299UJryTmplrWvGLYSguSBE13Ekc6etDbf2Qgp3+EeOyvHcHzrVPIsw7ER4LoaKqJsuI+/kLFNqpqr8EAQky0GkxjHt66hLT7qLaS9i2qqFW1ICDsW7RQ2EPKtMlxE1jbGJFIBU/JHnYMBw0grXzcSDwmyTXv1VbpSBupYBrduhjrS4NTUiES0RzaWpCbbxvaytVaCccy0ITEDHwccfSokKqleXnMS6wC6FKwoWEfhkIc4zcqMGKgE4GZqbK8MsXjtwW+qVK7t5dc44X9c6AkyZ8l19GLdgZbGW95ot/A6TdKinmgRCrp/fMTfXldiCU832c03WtbwQ93vmXFhACTxEVM9YL2v4fy86pzQ5dK0ePlO1XUrMRJWrQBuJ0hUw8pSypUGeCybPZv9uta1s3inhGNc+kQ6jhkU1POaAxc9x1e7fQr+t1t9s3MJdzHIJSHX1l6Lpuh0QKC/rQKgCsASaNgjDtR+CIdZOwPOs1gwFHndMkrEfAnsqtBpQNDAhBeddR9UFGWZiQbwXVcwV92bgpEHFrviYg6SlcrRhX9b0of1GlnLErNJ6prMXizDIS0m2IEKAoTGT5ghJ8FJikTXNLdyLslCg8l/9Q87Yjv1jL3OTf5M9VJZvPRWiKCt58li8kxmsdMvWF11HJdteeDaokvf5RD80bn4EgGkEjU6eoQHhWlp8neMX2HrpNYKy5KTAvVBKvLLuCltERUSdOxo2m93D/rodUTZQAEu2054EFHDrRib35JVqHMbCEuBx3hfbW5gepkm99oxv8xjwV+o2MTxaC0U1h8U6/BHQOC5iZEif+JFF9U5FMUtiQkYOyoTZ4L+xAeMQ9+MHx1xSMpBLx+ewNGPlA0fjR+7+swE2kv7dCvwSkCCVvndmr/QV9HO2c6jWA2mNX1JzOPoV9CmHaqZkRBdaoXnlv6QEsJW1DaNBPRaFxWu1Fxfv8yF6FKpkIYcuBsAzxvZ4oLdniUKwkdPz2i6f1PO9r7mXUrV39gWZIvtiWqRpJv5Xz9SyHKjqvn2uad0BFzsqSpm8kZEZ118FpN0RtjcD1k4OoqjiJ+1/4MywMrqgvK8wIw/DMjPo+wmsE1mcD+xztJS46xQH+xvs2Qh4LflJP80TtsVHAMgJdeakyscR9RuA8GzbuDUZPx6IDhPv7L+RjKXQRZ48PY9820Qke8lAQ1ScyCGOy/DqhLgLAjc2hNyldTo8KZJk0jqsn3jGm0Hptc5OJK75xiEoU8Gt2DKfO/Q8kJc6iJ9iGhEA3NIhNrtVPaJr+AijHSGukUmtUwpCCwQTjDKQ3LOqPvD/B0C8+EIXBhTHMDNUi0cMdSeuexsWzl5Ga8AzaJS/wmsSowMKZAqARek4PHVRbNJwbFUjThsB4H7R1hyE0eBb1N4YU0itvmMTmtWFoG85VWPMJgfzYxghvOgdn6JfwsYHhqP5LINFM7iCM/u7V9zFYmoXJljoF9Zke63b1oROqWE3gjHWQ9YN1gr9zEj1wrc1eV9KzBWYXFVwCbgvJbWqTmtZKbMjtUeVvjofM9SaPrj7H+Dtz3gCnLMeVNWsQlBGL8cZeEMIj9Lva+IhAcnvneRn3HNF8m/Zg0rzVlulxrEWfzHzyGTmZg/uETAl/J0YlS5mOOuoW6wGPM/AaKn8e3CXjGYGBWfb0X17hM/B390adjG0YfAT2rj7V70iTzxwiAGxTXZNOxuBEnEKZeMV+o0Pg2eRYUSP37UJaWK5OelpZjFNQlb6wIGcLqmcnMCDjN7ZzPivHDFRN72uMRVXtFYSHzaNVVI3pu5c72/DykdcQk9ChYCX79L6JZcmr/RnSIoOlXxmB/9QCWoZ43A4xO9uQgG+KALmc2MLJI/T/0cHJyFiTqZPK+IxUO6cf5OoOQlE6lH45SYshROBsBo7jZkaGsH/9VofaPPsWfY6te/QY96l2zokWbV0dmi6vpd3pgxjXlJeBJgnq0n7sK0z/y2sYGvu6HJMkmP/XL76mx00/zh1TLwOSYhFWkI3wxS70DM8jTiajmXTZd3EM+kkCfQPrl6nv3OczFKT5KohLP75aoIq5mRTB85xAw3rA9nDh1BugYrzxzWmJjzmg322b5/D9lzoV1qVSb/D4PLpFoXffhkStq8ZvLS3UIt63BYHFf42eujcxMTUKf49GzZPrmCg2+im59xWkpYn6eqANyR0LuN7YpffIihjAv73VAc9mmXCWmKdtNTdyQf16etpOeI4eRd6W51B58hKiooM1D/ybq7l99qbnY5nsLArC4XN2SN7URz474zLwGP0a1YnnQkrhnjWL3hp7W+PDKjFYAABAAElEQVQkD7ZfwvhMix9OHgn3GlQFbl4f7Oau5+lj3H2y8d7L30ZO5CxOnTyrbSTazd4WqS4e1DmKi9VHESB9xdoNgchMD8CJU/L3kvzBlL/BAxN1nrgm7SE01hv0DQSOW3vD0dBeyVvdVWDZsy4Q7jV9L+s46zY/JjAOA30kj9+qnzfxra1lAcsClgUsC1gWsCxgWcCygGUBywKWBT7LFrDA389y6Vh5syxgWcCygGUBywKWBSwLWBawwF8L/P2kwK+5zgJ/LT/yO2cBgmFG8e9uHo5Ayt0AuHeT1t3G4QtohjtBvya9mJC4VeFEA0vc6iW+uf5WW760PvX6i7c6fcvjX3z4SYHcfBXOOHbhDLg88S4BJ6jStew1ioPFjyiwMBETifpGgRh9euAXma1QLaEGwneFuYX47snDCnXQIb1ZVQ6q7hIS5m9VBBZot0WU0gpzSkWRrgupa/JxpqsXEd7pUsYzCqZR2beoeI3kxwfBojTM6wzgSAiEanAJAuoe8behRJZzLhRgkuAu41AJmKp3fKtOMJmAcEvFRRybHRKYq0UV5gghh0TKUsh9PfpMTP/c1CR85KX4zwReCRvsxs71ewQg/RCUczUcgVsDYLieIwBypXLa8QLe9bzzvilvV7D1TtAv02AeTGB94ct8vvi/KksO3yrwPgZQcY1jgCkeJ8DFQOXZHQU5CI3OwH85/AuFLmnbjOg43BD7rpflt2njCwJPG+BAL/zga9/ubzkUInmIefaLCcXCpB3AcI77cX4bRTyjmud8LcGxuwm3ssPdXMs4Bj6+VXxCyUvposYsKo0EEqnoxnD8zLBuCaD96/fe0N/84rLkz2y/R8Ff1yXFHZHkB+EhQr8G8CYo4ua/Ga11dmVdE5fQ5Lmr4/ijHSGY9nHHv/3b2w7gjNDf918bQHPXuEKWL+zbjnM1LboMdqKofB+rlSXXhde+7wvfUrAtMi5FZASH0WcbQFBJAHbHFOttYlPsSpGEoSKjih11ksAYVYypqE2wnu2W7bNmZhKZERsEWl3rgMXp2/m8hLVY79iuCCMR0CoOTpJ2OqjqxmeqjqMkNUvbNhVzX1hXorYivM82HirK3j6hmwVKFeW+wVq4zw/fBHBtkvKYGYjUSQn0O4ebanH0RJf6OEJvtVfSxe+MIiL7cQV5FrLjVG00aLgTMWFZSIrrwK7Ufeoz+GyE1whx/UVCLhZ8lrE42Y0Qv1DJaykW3SrRVlF3E1jj7pmMU5XvKqDT2m4vK/YXhN1McAbJCOFmvfA40kOSMZGShsWeVoyPj+OZ6Cew+cDjCBDuLtXLDT949W3xyW5Ym7URS8nyfN5tqBflYbZHfmJ3r0H5yiTeet0OnBGebXi3HinPbcPE9S5pzm7Y+tDnFLSiiisnnjjD+syb8Q2mjdNvEfImSLShJFBtyHTMeV6zvSQEVPs1fSOVegmY5aSNoPL0oF578I+lfpXJMuj+bkiJ3onF0UpRZ5zh5RqoWJ2bFQCfpRUFyRLidypYyTrPZdjH5pcRGvLneO/0IYWEqezoZSsRkErUoAUcZn3ilpCbzasJh+tEEVVA2jrJV/dsOHKT8tDZ3Yz0FE8BoTwUeveTbXjgLEq2hWBDYpQCZvSv+dEfKvcycyx/QvoT83UCf+UiJekwevvCpb+bgu/MAuquTSJS1FLnFgYxOSxg9PiSgl33lTyHN4+/rz7B30cUoqdmcema+AhZ5t7Lz03b6FUB9hODvQQoBzxTHxMl4hMoXeOr9rnRMYDi9c9ifNSG4JRhhHm6oychACGj88gt+mtkjPYgZCIQ1cvdqthKAJWKx3yGB9f6YWZ5GKUyEYBhMHM7hqtv6G/Xr6d2/YHk6+RNh0NFBX+6uxNPBT6GscVxLOVEwDY/g/DQIbz1dr9Cv5evvKj1xajJMgH2S7w/P2EZW5BRuAVR/oXS/3eoMibjGBiWv/n8hOpu1NpBdx5joM/+f77bqr+dvwgbG/X0CHGz7D+punn5jUZRU57DhnufRrnAq7z/apOiTN6YpumTndN3/U3VUU6QoLq2Cc51n8fM84xPfaieTLCv+ca8o53wmjWxNrxb1u8A94ozvVAvZRkRvAJCtfNS/yPC3FSxmeXIZ6Waed2NclUn37Dgr9Dvf/35y2ju6dI6eehKBeJivHDFvR8j08FI2FKEg8OlOj71hqjl7nJHtu8KbLvtKt0K/a7ci8SmYPhmt2PGuxj7167VMVL18ICqqg8PuKv9CCqPyjiJiq9YCZIZItkKXpZkRQhk7I248PUOpVL6B2OXR7btVVPRX1ONOD1WJoPcuKaqvaZ/YAT6Q/PhWJDnuH1/ZADpNn+deMa+xHnyiCYsX+YYJ9c19XcjTcqbKxXMxezW+uHt7Sf5WVDQlPaJ/EIW2o926uUcx3LixKNpaegQuJ6TOjiuZR9mlNEZ0dxDL3L6oq/h87rPLWK+ZxCbszYreFwlyvRjMr4kaMlxEuvaryrQtnMrH642Qb9IYNXA+QT3m2XykXMonV2jCt2E1hly1+/ExVo7vJ6VXqhQMI+zTrAvNmOsIJsH9uaKsvzFPuQU7EBx8jhCvT1wo3sWC0seqLtyRKFf2qBrYFYnL7AdO4f83EcwnViP2nNDOqknU1YuoC/mPR5c+ZKo53siO/M5xK+8BZ+gh3G5tkzr++LEz+AfGIBjp89qHma44oD4dYa4GB+sifTFSkGYgO7rwWd+/0SN8221robHeKCnd07B2ojULVpnS9P8MT49hBp5Jgb6F++4A4gUJfm4pA/9Pe9l7jezsIxJga4nRam7r3tJfKx9oo45z3RYl2iHhMx8TPq6oaf5uip7D/Su4PTZAa0Lg6MD6vuoaL5pR7BORhmXYXe99GErmMOiAPy3C/TPzmNd1gXT1sx1BHsN+Nvf328Oa9547ldZFx2JWz8sC1gWsCxgWcCygGUBywKWBSwLWBawLPAbsoAF/v6GDG3dxrKAZQHLApYFLAtYFrAsYFngE1nAAn8t8Je83C/zscDfT9T0rIs+ixYg+PRQ1P1ItiXqh1DS3QTCVLcDcG+lesq0b3fubu59N3G4LPr2vfYl41eLH703D9FbcxTImum1A5irxeMx5jcxMllfABNumhYVK6pVfZLw742nFNIizPTT65X6EplAn58ocf2v104rTJAjEMk2UTCLRojCtlwSmctIzy0N6ZZAX7688CasES9qmh6LoQoHb/W1oTNYlvkVZT0qBBOYo2opoeCxmT5R4AzF5RvXcSA5DanrNuI7v3gDKwuxIueYi6ScKKSkhYuS8AraOvuQkpKusGmEqF5SUZiKbsGiBkfwjzBv4sI83GR5XQIaTD9R1EsTEjMVROS9d5ZuBRWAmQ4hFEKAhH5fOvoO/mLjFoVOCgX+YLgdgGlsTCjOKPfyGAEQ1xfwJu6vY2te3hu46k73Zv5WC/m5T+Fgbrcu1R0jSygbJchT1aLYLPWgVwAmgitZsYlq5ye37AYVlb/z5qu3fF4D6Drf707QL+1plih2vu7j/DZQ7GrX8Nz+vRF6KjjoazeByavFdz1mlsfms92/MVQV6UwcqogaVTnCLEt9MwJwrOiy0m1dnhifHVXVTgIwb776f5rLdMtyZH3jh+qDtqhJhcc+8izuswrDJgsYuK40BDdafEU176yqMxooKfNzaTj6MzvQxKXXHyt6CtVdrQ6obSg7DAMVohwqgVByQ8iEKuvaItxwptIOoibnbcNgd5v6E0JC9L+ESLJGfRQ8Jtxi6tLTj/4V3j/1ogPYJRjL9sTn+HHVZTSIQu+TosbYMtiHlp7rCujudluDgBw7eKsZcfqKjU7GxtR4vHnhvB7lvQiqcGue0diKz5UtKt+ttdXYFbSEnoUmLO22ochbfNIH4JEBBunb6HcIsf/lwXtV1Zw3iPDMxJDbNUTmfVXvRzhwuOoa/ONENXSgH1tSCvDW8QrxZck6IYB54LOxXXz37DGFw9gOkqPixacE4kZrEGYzh5D5uXTEbDuAip/9XMEz+n7CuybkJ+xA/NcEDr84oiq4tsVITMuS9QwFgXl45dj3FMRa6e9wQMTNy624UH4EN7zacVGUyVlv6H+a2+qQ5hGK4PAh1DfMaJskfF75Th2WeiYckE9Y4IIsk+6G6fpePZb0xL2YENXw8MJFhBeEYrpBQC4XOC0rZyMmJwZvOs66QEiyf8CuAmwAYAJPawu24fKVevOYIDBKNX7Cv6Z9EGDuCZxSdWU/WWb9/IkXBeb1VnCNaTMPBFzffPMsPMSHf+lLSejoTFY7UoHxUMUQnnk2HvNzlxRQS0x5Vs9RMTVPgPSsDG/HvVh/48Sn+dvs9ZtQfGfHEPoGOrEiE0kIaRLkJKzbLQrB7Z3TGA/3R1OFAJmZuZjp69fnLC58Xu9hHmwGy9iStQXvnntN85DwRDhuHOmDr5c7DmxNwomyq8j7Rg4aD3WrP12QJe6PXTqmasOVdRO40TmDHdvC9FrmwcCihCp7RS30eucUgtCIbfkCV/eJqqrAb5PLC1j2DpTl7stV1XikOBRtb3ZiztsNY23lAtB3Ij15AWl+HhiTZxsfiVI1Yk40OH7iOvaVfAldrcE46RWEgGTx62fKzeM4tlRoDQxPvQksYxmOXLuEhYkFHZd9r/2fERmfguuXTmL/hlAMxgRgOaNXJzrQfzMYgJx9EusFPyFRcVrmGb5n8PZ7XQINSuGuEqKCNjjUnc1p42/Mvtka6Jf7ZtLM+pEH1WexjrL8Xeu0udZ5a+odj4VLfSCMbcrExCP0292wHxfOXzCHPrJlu+PkirbxQhSLArSBApcE0nVV2SSoyUAbJQjASJVUT5tMZqgfBf1x6+URjCy7IyrOTYDqDaio+IWUZzv+5EsxeP2/H8ViZByOiw96dMsu9Y30cYuTEwibC0LR8HaE7ilRH94xcUGhYI7PEt0z8PaZatw/F6fK6X7xe3WyA318WmgOLlVdcKRl/C3tx76iY3BWQcpTV/vg6S9jsKBEhSj5jFE2SPudh4Gds0u26b0J7qpCvfjqw2XnURAcquMv9gfdI8PYtXuD+mKjek97JAUGwV0mFrnZ/HC2t0Ph8fqJMTwmysGcJMKgPlied1wAUo5/6F/pC4eGhrSvypS2+xoWcePSLzS+gX7rGqjGPepQLOdEFY5vRm5Uo3WoDw8VbwaBXSEwdayqF9/FF5WjGVjGZtLL6bZmHTv7xHljWMr2VsGM5Xemd+N6v9uq9dV5xYSkWBlLTy4iOkTauSjYFgioW9Foh2GNSv5TO7wdfaC5L8vYTHpifc8W8HQxNVfbCJWATTAT2zK3/AGS/2AF/qWROPFqG/JErdfTI07KLUoU87eCqxpsWRvgGAeZ8WevKJKbMaRJk2OmnPDH1YdSzX+Dv7uON3k+dWMv6v1E6VtU1Wc2hWI2sl37o5YzNWiXv4Nm3SJRkuEjsPisgLdTCCyN0DELod/LLVOIcS+RyTk7ce7ci3o7o9zLnWTxTReu2idc+cnkoNHIer2WYyOeM+2Tk4M4GYv1+GLNhKZjvmj7lfleJIhfncgSmF4U3UPDPZC7+Vm1nYlntsVJMlGj7zriiu/HdRlPcGIMfRF9uyygoWD5oIyLggOWUXt9Uo/3jdr95BM7RRVb6gr9pbGnSZdQO+uXM/Rrzq22Nf6G42rjgxmPv8251a6zjlkWsCxgWcCygGUBywKWBSwLWBawLGBZ4LNuAQv8/ayXkJU/ywKWBSwLWBawLGBZwLLA77cFLPDXAn9/GeiX11rg7++3D/mdeXqq9lJRjnAJIV5n6JcvPh8sffyuX3y6GsVVXdX5PM99Evh389qdDpUz5/RW+82Xv6sBLOaF7vzoNIKz4tB5qOIjlxPeyS3dqap1zOd/f/U/O+ywfu+B26r9mmXcXRMl9DDa0Ypndu6QUzaUjbrja3t2YTaoAq8eqsbBwif0kmHbBIpDYpG47C2grS/C1hZhqbEOOUWiwukxCREDVpXelKwYrMib7cnUPQiZn1aAhLAdARIq7YbIUs2Een1XRnV/tL1Tl3veFROPtwS2KMzKBUHhAU9R/cuPx//1k+9jZCQSG2VZaMIjXqKe1i35pcLwaG+XKrpNRMUoYCxv15GSvkZVRq+IqtzZ+hqk5uRr/vnFe1OBlJBwwtioLHldq0v58vkJOxFkZhqMw7SN0rAjgVV+EDhxhvkYxZTlKtFveYgQBsEV1g8TqCobJSqQaQL1GIU2c851SzDHGRL4CDDqdMFq+SM8RRCCgcAG4VGq1TKw7Jg/glz7CkrVRjz25sXTep7qmxOigGaCq0q3UaIz5812tTrJ518NSHCGssz1zlvCVkHxGxU0MtCK83nzm9AvVSPZBlcDk028W22T5qLQNdutpxsF7mXgktG0HaFGZziH0C+BnObWfuyTZrJeIL+kRIEfBYAxSnqEcAicOPsEAq4GOOOzsCzmBahKfjgRaO3G9h3huB4bhNOvdqiaIPPg4dmN1Ax/JGf54eov7Pl74Q//AVUVJxUmdoapWa4GUv7TNaV493wdGNdntEwBHtYdKt+uCUhR5V2mT3CEQFV05kFR3YtXkN5AYVTnZVgzN6jqjATvCVKVt9xwwH8Exnf5+iFZgK6V6M3wGxzCO3U3Q4cEufIL92ta/b1NIFj52KadOpmga1nUSmfHFLalgiKVjwneEh67UFOJZJk04B4eibHpUVS834CHSp7W88yjse29+7+C//e9l0HAbLR7yNG+jb0XszuwazIep2ouKxhTMOeGiM2PIGRhQp/3pWNvqi05+SFI8vC6KNV6Do8qzKbLuB9/S4CxOnzlgb04f64GLYfbED8eAKrsEnpl3aYd/WzR+iz9420o9P4KWtvPImpLBDrOtuCF+9IU+nGGotm2Wf83C+C8eU2eKlKujM1qemzzxme4ybyxi+WdDuj3/CU7RMx7sk25u7vjqw/8EeoiYjEp+QzbmA/v4EC1d2DKDFp/0KHPbSYR8AR9RXPT9Y+AaMwT4aF5mYBBheY33j2k6TA/zkvL82B+wl5VKR0bb3Skk1NSgmPlryBeVHeNGquXr0waEYjt4INSv6Xe5xXLRI+Yv0TF9eNahhkbitQP7in2V6CN5Wraup9vMHLWTcBvPhrnrtVgOiUYK8K2M58Hi0PkOUUNvUpgfMlfeiH7oBVMi2BrYboNBHI3Jz+JObdgzAX0CwQdhp5TfeoHkyOnkS1gW2uTqHbunUBp5FcdfiMoYT36vUQ1taMSAUn+iGxZg5175jSvM1EPKzA3/C9N8BQfPiMqkWv+Yi1ieydRJyqZQcURKA4NwJQUEUGzDaI+GejroeDz3PwCShPlD6JwWQa+bgp9o1MI9fIA7bMnxQeTAt83D/fCP+Qgqg+dUEXjqPkVNI0MYlNkDDYUP4TzTZXIirOhf8oXfxb9ZfFP38aDm/8DLg58Bz7RrTj/kyuI2V6yKvhLxdXZjQUYqanSMuUXwW0GqqK2eTbpPc3qAp5PpqPh5WZHf2H8N+sRg+kjqT7+3rl6lOx5GF4jVVhansPEnB0IZjk5B7aXOwVnpV+OjahMznEQtz4b0hHeJBC3KIobn/zFB6I+AkLyHka93TkPLC/jg00+qJ589vjwTfC3Ocd2Ysal9O2sm5NDbRiX52P7ZPv1CQyDv/hGA/eba82WdZ9tKiGsRNXTUxOekTZbjwiBO69eHkdfT6tGZXpMn33Hm69XolTGTARVC2X1AvrEnUUbdALTxdlGZHc14q2z72NiZgZRIaGggu+Oteuw4NciY6zdaK4/hVBRSSfAybEgfesLex7QdOo8UrVu86bsX6/VTzigXyqrLq9MINS9T9W4qdBMBdjyG72aR34RDOdEtJmgMPhIG6MKNOvGNhlndczOoEcmbv1h5lpZ9WFAJ5QlyWoM/EOW9c+MA9ulL1wfFqGK+Ox/2H9wlQZu82Xi1vvdbVq/WHYEb1nXeA9+6PunOm6uRywbV/8mU9BwvaUJW3MKEC3lw3HN1x5+CoeulWs6jge6xY/PHYxGR58d0vyrJ9OkfQPVoVO4fqMDpWGRGO/3wmjbqMP3MRnnust9/u3R0F2LC432SRquYzROxmrvaXb0D0F+8QpYs84wUC2eSr+P5kRr/8FjnPjC+kSfZ+o42/yMwM1JArVvSdyGo7Ym+PaK4vnego+of7N++S/X4+g/NzkgaU7CWI7fhsbqX2idYZv66YkhfZ571/UgSMqEIC3HkPsf+LzGYV5M4DiTdSkvyguhAhGbvnlAwOhMmROTHJGFiiO16kseFMV0P5lE4b3fDyEzSQiJW4+665c17ZnOeey7/wWcvnxZk04PHcQpUR02YzHnCZDBseuxOW5M1YXdvHuQLHkjcE+QPX96v/59+fdfyMfx8k3atjmxxMDATJzt3l2uC5Nnn5A+nzA+fQMni/g19Wp9Nc/HLcuuoWsUYwvyt1JkPFpEFfhh6XOmRyNR1z+odSpOJqc0t07AN0ueK8tHVYdZh/mhcj3rsunXndNmea523DmO82/mhdc4B6r/0h/xY3y18/lP6zfHKR/n2T6tfFr3tSxgWcCygGUBywKWBSwLWBawLGBZ4LNhAQv8/WyUg5ULywKWBSwLWBawLGBZwLKAZYHVLWCBvxb4y3eev8zna6tXLeuoZYHPhgVUNclNoBIBF24VCP0yEPp1DXyJyZeWVDtyfTHuGveT7t8ODL5Vmp0DN8MFJp5R1jL7t9uaF7qL03MYrmxdNSqBlvde/raec82nWcp51QvloDM8beJQFev0pVOICJ1H97CHKuieq7+scBtVMOeyl/DO22cEFNmElN5ZuAVGqcIlFdcI6VHxlXDFaHs3xpY89Xoq86akFSBZXtjzHEEUKv0S+qUK6IMC52WJyhXhjjeryvEHDz6hEB0VgVPik3C8qgy5hesVLg3s6VSHmJl0ECNjQajuPIUeAVOSBRDh9aFxCZofpukucAhVN5mvH50/KTCXO/5SINXQxBTNB6Ffwr4GEl4ZHoTvnK+mwbxRGZhpjE1P6u/zKQ8ic7LlIy/1je3Mtij/WVDB1Rki/bgv0/nCm/Cwa7voWyrH+oTNsKWnOJYov9PLcZ4n2HK1+tbqcs75u1V6Bvo1z8lrmD8qrbJcvfyzFE4iFNEiwKtzIGzFECeqdBOiSmdUDZ3j8DfrJJWq7wQ1M64zlMV910Cgxxn2INSw2jUGNHG9/lb7BGYy0nY6ytdAvyY+AdpXTg6ZXfzB824OmIXQb5UAjFQGno86gCOHz+OoxGVeCQrOjy0gOs0XP/zXToUwVssv1UnnEwIEvOlXGKZ3eEFUTovReOoqeI77DNwy3RxRbp4dvI6vvpCIc6eOOs7/5cNPa9kRLB0SML9PlO4O+KbgmqiCEmR9+chrCv0SMPKV9kY/s/zwiAP4MXWT4A4VfanQXVJ6s2Jy8+y0+ARRGxV4Zbcoe0YlpYkKYb2CJwR/f9pwDd5BofAKyEKv748d8LMxHoGzual+rIkQxVAB8AkKs/2Oe3qip+MG/ENjBYBMA3xnEDY6oqrjXP691x2get75a1dlAkAifL19ECBKkckCQbK+GpVmAyh7x+fikABEDN9cv8WhIPlgdB6q2k8r9PP49ufht3232qFO4LW8xDUK9fIagmf0VzXllxV8ZbnRz7FdEADmPdfL/TuXF7F5oRBVMjGCECAD7UiA2YTh0Wqtp1RgZp0tq7VDOX2ipEuVQLZlQkAlqVkKUle1NKo9S+IeRvdEvYLE933+6+oflmEHh5hOZ/ecYyIA2y6VG4faryrU7OUv9h0fwqbwcTT1jqPr/YtaznwO5o9b5/6V++yfmA/+ZqDfMH6k1b0drur020tCBFSz+wXWGX5MOgTRVqJC0NPQpKBm5bkjmmZarDfc8sJw8VCf7tfXTDraHQ8YP2GUnHnMAHSEfpu78/HExmGcquwXNdsA+AnsGJfsqyrW7h4bMDDUrG3x2JkRPV6SbINf5J8j3bsCNeKLNqYtwW/JDVyCPjD2KXitNMJLoN0YN3dtGyvi1nKyKh2wMcuU0C/Dgd3h6MhIw5mfXtF9hYE7s+ET0ovU4CBVlmw62YnYDD9WbWlDPjh8tA+E0pJtA7gYIEBv+6ROoNiy+3MYnq1H49AS0hJ9kBwShOaxYFH27kLz1KI8470YFSXgi2UX9V4zIz0CmA3huU1Pan/FSTvHz4tipEyEKBEQts7WjYvnLitcuJCYi/TpzTqGWk3tVxOUL2fo14CzVMEVBB3JbW44dOplExVeAoSOTy2oT/vTz8Wr/2P94ESRkZERUDE6yTaIoda1eC72Sfzo7LfhE7OIhfElUfOcQphfHKbm7G3CecLKcw9Fo1pWFFgt0C+fOvc/YIBf+it/aZNYcRMl6dPom6uC10KR1rvhUXvbc643zmk69908bp7XtW9yBYGd02BbWE2Fk+2J6YwLyDwgk4luBf2atNg2fApE1bRtSvPu6RmPjvYBc1q3VA199PFIXBT4NzHeF/NuO+Ax64GRDVFInFrRcdD6J76iyso+hZsROTOu0C9XQ5BGiCOek+J7+xE46YdHHh1D6nI62mSiFIFgVk76Ma6mUCkK0sw/+4TSZOkD+7vR3jelfsUnLRHDzT3Yd/CbOrnEP8ADgf4e6OxdVp/F5zD98eLctPoPA+VyQhUnWzBtjiWpUkyI9x/LzunYbsLTA7NzsxiXCWb1EyPal0yLfZ+XiQ9cTYLXF23agdPiZ4eWl/RvAtY3E9jX0R8PpOZhsqXOHNY8MF/Gh9HHfWXPQ/rMnKhSkpYtirLXVDU4WlSJ9+YVqy93JCA/VhtXlAi0X9e5jIfW/jna5myoqD6H8Ub783GcSgXkv3l+DU5d7XckRX9InxoWk6h1gmX69AOhOHPF3g5KMj9UouUYq7VNZilIoBJsYlQyOvrtdZrjiNLiQHS0zmid4Xmqnps+hs/rFxsPn3uL0HfulPiYHo2bEOWDuvgiZLVlIC3SHcstHVomvAd9aumOPhx6ox8eXm7IEUg4XPohTjyg4vPekj74z61gwjMObR2DyLznb1Hg/wpePTmFxg77uJNjk7MX7X0s0zSB9stM/wv1obaMA7DNV8ikmDnM9yyI4rUNiXM+CJFyp93yYp7Bpc7j6DjfqZNJCKczEDqfGB/Gw/vHcGMuURXZOcbkBLPcsS/ftOLLU7GPwzMzCl6T9ZhZ8cBGaS8TtkexdaMoVi964/JIBaamlxCd4o73j5/V9J2hXx7wkUkiiWHBOF9nB341knzRHzCff/f8YzK7QVYfEV/GkJjqpudYz9hn0Uf9+y8OYdFnCesKfFU9vqdXlPqp0t45rBNUwkVBOCTMSyZD+KjfZNvg88ylJNzUt/L43Qa2CbY5BgP78jd9FT8sC34YWBeZ39Xqt0b4DXw5T077DdzOuoVlAcsClgUsC1gWsCxgWcCygGUBywK/5RawwN/f8gK0sm9ZwLKAZQHLApYFLAtYFvgdt4AF/lrgr+AAFvj7O97Of68fjy+ku3s+XALc1RgEZf/boXduenHrHMeARjzm/NvEoZIU4bdfdTBqWR83XWclT2eQarV0zAtdvnjlC1tuXZ/RgE+u1xOW/sem/+Z6+Jb7TJ9LInc01WFLdByqhmcQKwBgr88K/nDfo47rHlmJsivmugmgIxAVldAIthGuJShSvSEBPje6cbqpHjvyi9HW1YHCnFL811d/iOPVVxQYbq27qoAvlz5Ojg3AWw3NCE1KVRCYy1Qfk6XCKyfHFLIIEfjDVxQ8v3vysMInVOvNE4gvXCCpqqqfKxRCZd5xgXipCvxy2Vk8kbFGYRCq9TJPVL07XFmm0K+HnOMxQr8M1WMjqmj30rF3FTgpKipVOJCw73dluewda7cINPNjfebpqsPYJveistztlH8JcLiCQw4DuvxY960CB0jpfMq88Ga5mHrA8/7uAUiPycZKZIjCYm4LM6q66nyt629eb8AW13Or7bMeON/zTvXUpBGVMKRww+1gKEK/dwpUaKyVpZB/2UA4yXlp6Y9jA9d7sz1RaZyBZcuP8S0EdDx912FktF3PU+XXORDEMiqkVOFj/IGpWZw7f1kBExOX0C/TrBFgi5BX1O4deMTT7yN17Zln4/HOv7SYy0CV5JMd7+g+YV+mERboieyEUAVPdmT2yLLpE5iaWBSwRepQ7rPYGNeO7x86r8vXe7t54FrruN6TACtVcl++fE5VWwnGhgfLcvPllzXfF3/a7AArqQZJ4JcfhmvdAsOmXFEwjz6B6r6ER6jKyPaya8c+sD0TPBqZnUKG+BmCY+u8ffHvl1/DC75fVRsTMoqPLVTIjbAWA8EztuO2tiZNi35n0/Zv4Hr9e8gUEHJwcsa+RPyO/arSHREQpNAvr6UfWpR79i6kIig6SRWLv7R7rwJcxu81t9UxqgazbDx38r0Csa40ADvWPIT/+dYPwMkUbHj9KwPIdlsG/QX9GPNFVeMbMjHhzx6wK6IbtU0+M/0LoV8uGX9R8ubtF4LwnRO6dLkzUM+2ZitNwkh9l9q5tb1M88S6yw9tR9iW/QDhuPEFu2ItYZ6F3X6YaxxQsKf9epnGTyuwK16baw3EQ5jyWtl1rEvfqMr0y6MDoM9pF7h4uLVH7+n6Zfoe046cgTmm67zvCv0yrW0lwVo3TB6MX+F1hIJTNjyt9n1z9vtaF3lNlMBos82TuO++KClXgcwEZmNwnUDjrEZO/0uFccQM4npZHSbEVmkFgfDpnsENuZ7+iQC+n8ClVJF9dp+ohRb/Cbq7zmMa6zAz8DPUh/uBKo4ebvNwD1jBkbJRVVr1l6XcGRZGFkWd1A5FBwd5fmSMwfpf2V4N93WbHAq6BN+Wbb0YkPt3jYUiRBTuPUM9MSOQGY9xe39xgtSjQpQ19CHLS9RpBaqcE5XweP9eLHssISPlMYknapeidBnvXYXN+XG4UCnKlgI8Tk3b8J8OPgfCnATuWV5viY8hUMk8bjzwDbQeOg7vqDDYJpMEBkyBx9Ioumtrce+GA0iMTF4VVNUH/uCL456sqGpcumYfsxWlbENDzTlV0WUUKinXCdydHLoZBx/5PM6fPiIKsALejnqoL9j19H+U+6QgauqkQG9+WBkL0z9wyocrkCow80RAAWzDy+iebHcozDc2z2vdYvq3gn55zvS5nAzFQOjXfzEZA22tOimCkHZv/7Vb9oWmTrn2ufRHNlHAJRg42JGufklv4PJFhdvijcEgnH6nwHGbaU93isvz7A9C8zYgdL4fOSlesEW4IS5+s0NJm4Bhm80HteeGsLk0RIFFqoffP++lvjxN7H7uBzIeHO2H12C3QrAcAy2NySoLAlV6zbtjg3vg/8/ee4bpcVx3vv/JOef4zmAwERMQBjkSgQkkAIJJJEXFu9LasnzXsr227LU/3Ovn+n64H3a1K1v2rmVZEiVRiRSYiZwxmAEmY3KeweSc8z3/87JeNoYzJChKlPxsF543dVdXV5+uOlWD/p1/oWGqSxRUF1Gb3oXF5gWdGzEf1YOTZX51s9M5xnFcnQvoxjpRJk1I9saWcB+UljnvWeToDfg8uQ7hTXPwijyKgd5BTEwO6WUa27LPc46xmg2ovk7ol4lzrRAfH7TOiXK+BI5wjrd1izMwI1mCP/5B5pT5kdG6ygODtFIcaTru0MeYRMCxYT4Y7l11qK5wgvFmH+thTRyv3i25ruMNAysI/VKVOEfaKleU4GoTK5Pxh2Y7r/F65aBeHwPT6pudcCr3W1dCsEK/5ljWJyW7QAFp3tPkeF9XmzcQKfPSh3EeEZ/spYd29rwfaLQjNRxjIzOq+GvKNdAvldiZHt75BN78zv9tduuqJt5tnbh48Qx2rD+G5YUY+CVfxJakTUhOO4ALV7+PRw5E4sylQQnCexanz97ACfHZrROiCiwQvc/iMgKCAtHQ3IXdu/4KPXUXca7YqQpPP78v1xuXK8buCUwyJ6f9QgVyrRal6RG/WsTFPa5wLG2RteEbGOgqwmWBwQnTVrbf1IAeHmvsznleTGIuPGfv4vSlIWyNc9N5DwOa3irpQwuKsemhF+HIcqrD9/g3YWGhHhFZ/kiO88HVyjHUN93WORptnJP1gsxNevDWBWewiamn9TMpfy9KblXrppWrVND/jPvU4cqNAd1PWNdHYmOswW5mfruwMA8G9LCNubnPI0rmWlRs5rWxj43JnI2BhB2dzuARR8Iu1FeWWauifnVlO74ng+UHx/i0lDnU1TvbC89jXZ3E9Bv2A77YP7nqCI9j4jYGH3EOws/7Pa+lCh/r62r+4WMVYGe2LWBbwLaAbQHbArYFbAvYFrAtYFvgfysL2ODv/1a3275Y2wK2BWwL2BawLWBbwLbAvzsL2OCvDf7a4O+/u25rV/ijLMCHi3yYyAf/RnltrWM+rhrnynJWg36tEN/K/Pf720Am95vf5LNez/0+1CRIYNSZqOTIB8srgd+VD58NpGjO+1GfvBeEx/hgNz4+SQCwHiSleIsioNAy7yWCfE2yHDNV4AzMRsCJMMS+glQM1zahxd8LQ1X1OCbqa5cEygiNjEFNRytSRWGM6p3DDRVoW4jHlzMSQIXdkf4RVI91oHpiDP4CJT6cmYNigY9ZF8J7BHDdZFnrgjSHQniE60YEBKbiJ1V5qRBsYEVCvLECLY7KJ2ER5oGo9hJ8Svb0gnuiQ8tr6+1WiNBcA8HAY7vyBKRLVQViXq6B9kanRhTsY94keUjOFCKgDBOVvT5p6rn8QbiAoATvN5MVwOXv2dlZhbMIDhzYOoviWx88nvk+TuI9tz7AX3nO+2mn7NPdXasrMVrrYgX0rNut3w0UQfVpoxBo3f9R3w2Ub4V+rccYRVDrto/6vlZ/io7chQ1Zg7h4o8alCrmyLEK/hD8M+OEQZd2bVcMKwcRFeKsCr6kzIWHCW7z25kvnFXJ97MjnXPBQbKgXzlx2QlRcxjsvxgu3+yrvAZwJfnWmhCKnajcWsyPRmih+tmJYYEGBtMK8UXSjSNVKqTqMgELcLKsGz+FwdOGOgKuByUPI8PfES++8o8uIE1DifSt9t1OvcTCqSEE0wrh85REGkT7aJIDXA4V+GBOA8WcXivAZAX2p6hsosNbnDx9VsxBQrO3rwkN5hfjljYvqb7qlTXM5+faFKnz95Av4yenvueA6AxUTPnu7qge+jkcQEXcRtfVTOLhrP26WnsPY3CL+4MhxXQqeUD9Vvlkvtkn6TsLFXLadQGhHT436FYXZJA+BFvoao35MJcWwBxOlronI/NIJRNd0oLZnMxbd+7SchagxuAmTFrT5RVwoOYVchyzj3uyLvIJkDA1k4s7dK4gXAE0hZakLFYZZJ9Yn6SkB1/xyESTwXtx8Nnrbz8JdQKMHdoXj5MZncKO+WusyUi/wlCwxf738nZVNCc8c+BwOPDiAwKljuNl6RQEh9s9C/y0ou3EJ29Zn4+T2/QqCbnvoWVRceUv7NiHtjpEBF+TDNsl+bpTpo3dH4rjAr9xGGNaarCrS1u3W7wSIDIhl3W79bqBNk8/qV6gEHNG0gB/dfVnbFn3Stqw9qGxqw5EjEVpMldyTjQLhEs7iOMpl2QlJcSn33jsj2o8Ie03vCENZUQUOZMWJOm8+btc0YGl0AfXvBQAR0PRf8BVg1glu3WqYhP9cJSaX5gUMbEBGcjgSA7+iIGlSiPSX6nE9f8CmCCTLUu2+EW6oEtXZE0djFBZbOcdgMIdPvbsoYPciobtfoDdRFk4aQ0PpsPqBOVF1DA6choeMTb39cUgJW0Zt0xhy4sPQ2TuMub47GF0IUDXfY6Jwy3s1IFXYffBPMCkBMdcu/wqzU3VyXRMIkLXm42KeETXPdoXHOEanp+dg+/4RAWr/wAXDso60b+V4lc4d5ibbUNN4CYkbNipoG550Ez951xnYYIBs670z3znvabQEUpn2w/30YVXNV+FI9EFz7100d1QoOEbol4mg2O3L76DnbiN8PQR2E7XQnt2zAhVe0b4aO5mDu8mRyA+vR5T4wfK3upEon8Mjs3r8h70ZRV4qEOcl30XQaBp8fAtUAZhkMcFH9nNrm1tZnpmbWQNfWO6CxzlUlBfrfaAPWSsRSl8J/a4116Rvon+kX7jfFP/ACQzVVmJ4dhKxcMf+g/MYmV5QCJRlLAtnyL7F9sJ6p4kqfVSUKMy31sL/bhlO7H4Yy4MDqJb5UM/woAYOuAscfbm9RedzXC2B8yX68yT39bqffplKvykSMMVgECaOOwSR6beW5/8jpvtuY1BWpWC/4RixQaD6O3UTAtpmwj34CuprevQ4vtG/ELpnAEzasy8KDdmBPxEVXQK+x488rkAyz8PfVPLlHCtPwN6bMufrHOxD6diwzg+f3vUARkQtmdAvE/P+rKZMfTtV3nmf+aIfoY//UrRcp5yL+Qx8HJWQco/aMrcTwDTHUDH+K6mZmPbxw/6tu1eFfvXkK97YzoyPM7s4rhDWPXg8+gNtxOQxny+ceH+FgDD/QIzNet8zDyRc//DJWLz8WheWZaydno9zqfmyDPrHgm3PqfqtdDkFwdkmmBjIQ/8eF+PQOQWVZznfauqvESXlUT3PoePt+J+/PIWTBZ/H6HQvsmROzXGb/YNzpxkpyhmYUwE/dGPrQxHwky569pYTdD20+wDcvRzoG2/D3NSo9m0GlPDem9UIVs7BzJjjPx2Agc5GvXecc3QM30B11V2t+7KsSkC154H+fux45Dm56Y3Yvu95lFfcVgD+xPP/RfMtjbZimyguX2selhVDfEXBfTtCJdCm+tZFBCcUoK9dVN4f+0t0SaDH22/3u4KvOEYSZo+LfBjnrjsDqbTA994YLDM5soxAYa2fhSj6inG5ksXKlVOo4E21axMAx3mfmfuZ8szclnOwFlH6ZZuZkj4UFOKBsAAf7N35nGvOl5rVgaF+d/WfbT3NWoQJUuAPq+q+KX+tz//whSgNtDDtgX2D98Uk02/on5j4m/v5yf5h/lbgftbZ6is5bjCtbPu60X6zLWBbwLaAbQHbArYFbAvYFrAtYFvAtsCnYAEb/P0UjGyfwraAbQHbArYFbAvYFrAtYFvg17aADf7a4K8N/v7a3cc+8PfJAlYwlQ8GrQ8bV6snHyz+th4grgXxrVaP39U2PhjPyzmm4A4fuhLk6Oi6o9Dv0uVGdEx3uqpGuCTEK8SlSOra8TG/0N4b/uyLKH39NJ7dexglXt3YHJQh8JpDVD3X4WzpTQXaqF7JRJiWYAbB2VFRck1Jy8KrP35ZoV/up1onAbsoWSKZIBzhgRBZhrl+oF4gv3j8ovaKQruxqRuQOT2HsMQQAQ2GUH+3T1VCCduOCDT8WnkljoYnKnBLFV7CHkkCqPA7wWMqvTEvFTD5MH5UlhMn/EswuGB9lNTET1WCCdkQFCaAzLowPxXkyprrkTznoRDO/m17IMKDOFNahl1Z+QoKEyRkSs3Kw3+7ehb9i4kY2Z+Cocp63f5J3laDrNj2ec9NYh4+cLf2Gd7zU17lCuCYfL/upxX6vZ8yDLjDvKb+pq8aFVzr8uymzDBR7Jtrd78HtjH7VvtMidnvAkB5vXvDRenvPdVd5icEudpS6oTTCI1YlVRN+QRdQhJD70tR2MAZ5lhCGl0CLJ3c+6Kel2psDFxoEjae1++zefM9y4ib4/hpBT8I5vAec0n7xSUBPmYWtJ8TnIuKrFBwywo8P/rIqEI3LCdoW5TCvgSEUxaXBOqawoE94XoM9zMRvLr80w7xCaEK9S2NNiM5+TOYzhtEkcB0TLyWEVH0xnysgkBUJXz2SBRePtuvZe3cFIwyASKb5+ZAJeKjAiX6LM6hqqVR25yxr7bNYFEvDYhQBd9v/7xEoS5CNEwEX9093PHTogsKthb6+asaKWHckZERnNwlS6dXOAHMgowctNZW3QPUs1+fq7qNh0U59dUrr2JhqgHh4Q+irqkMAUtj2ocJhN1ubUBZe5NL5ZfnZnAJ4RQD0X+zcJdCXFzCnXAY2yqV78JCF7HRkYfN+4fx+ht98An1hk94CDrfvgafmDHMewtk6b0eT207gYHuFtyd8kX2llRU3TinMLC3mz/eKj+N281ntB2wzj88/zYe37YXLaVFCswRmvniukdEjfIV+HsnITV+GX5dE9gR4MCUWyr+9dwb+I9fjkVn4lZMNbSLQqoodz76/D0BHmzvbxT/ArFRHqhzdKPnVp/CQAR/ehZ71EdQAfitoisK6dy5fU2hX8JsVCJmP39mXYb6TyoV0w5MbLvP7/1TTHeXIGDzLhi1YN0pb+MCnpn+bbat9WkgYbYPr7sC3wmYZk1mXD+yJwxpyX4w6thU6L0ydNUFFrGuhNby1nkJbCVKrw2jKHSbwDulg9p3CjcFoKrOCeRmZcbi3ZvOQAkuaz9RO4lQUeYtqR5Bl9wvQnctFhVuQlkB7t4KyFGBc3h8Bq3SFwneUkWzpkvUSkUNNzqqQqFfHh8pQCkVgGemZawJnoG3lNGdHKo+xt/PAycE0H3wUKT209mqObX3koxDT+/ZigpxENXFjVo24bjolJ1oqm5D/+gSsjIeQXD4IXgF3FagODMqEovRj8BnpETUfcPx9sU+/M0X8nD9jgDBcp8mJkYQHZuMTRumVMWXtu2uvosHt21BbVebLgl/JH8rWoZrMDu3Rf0KV1U4Gf4wmqIvu2C0g5lu2OJ2HOdq34Ajb5MoeVZj4ze/ourE1rHHeu/4/Q8Esi5pmbonkMHkod8tWB+ODlHgTBNfEVd4HPt2H0eY9y0B7p0Kr7yvHMv6ZXgTjg8Hw/1kjiBj29I0qvpa1H8SLPZ7IF5tSx9rYDNzntU+TQCZI1XaVNOUKK7eckHPRu10tTZs5qXfeOZvJcjJGYhgvX6WS4CPvmIxLUR9H78TuByfkfv3HtC5sk6cr+W4i3qz7LCCgUYJnf1AND5FsXtWwVTrOVeWZX4PVxdrP9yaHolhT1Hq7HJDpbR12pT+5fjWPegcmVMok9Bvg+dPcfXiLR0LW28O6lxmdHkJGfFJmBVV6HOyCgIh3/07DzghXwmyopI61dl7JCjLSxSn9+Wn4/KIG05fO2OqoePP8IgHljzzRRn2FG6UDmFowg0R3ouIjBWF7rkljNWMoVHuJ1WcF0Wp+rPbwlAs7YaJ0C/TcHWFQr/faapRJeGG6BRcPfea7mMd+OJqDoR1fZaW8bT4rmsClH8tI1dXZ7g52IMHZE5hVH+pcs0+QNVrzu+YaBvCiZHuHnKMc85s5lH/Z/T/ofMJ3ive56d3H9RVJjiOsK0MDw/DLSxCA1XoU9dKxqeZ/TzWCmYefzYWV887g3VWguHmGOunAdC5jcrOne3OADNC8Aw+SJRAl7oeCdRb9MBCTgj6RR3epAcf/TyC0YirRcXqP6/fHLlnbmBWmDAqxCaIkH0sT0DovIIHsVg6oPPyjqUZ/ODMWZcteY6FxW40NF7TeRmDiIpbJlUJ+IevOOHufcc/jzkZ1xuaygXwr9BqsW3T5tYAppUAPf0u50UMbCy58KbaL2BwGu7Ds3hKgFvv6VS4Bbhjk1cgmqYnEeUnwRwhmzHQNuwKHs101OH8hWqFfi93TiEmbgcy149jRlSsL0og0qT4zs1JM3qeitKLiA1/Wq8jf9N+rIsQld5JCbiKc+D63LsImJz/wNhFWNZ/czgOJe7Bt2/9m0vlnBfJ8WFqchEMKmEAgCN25z0BNEYJnXmNur2v+HiqILONss0kRTtA5ebcrUHwxBH4RLlp4BvL4/7EKKcaMANe3jnfrz6JAR3cd7+JbcuqUG/6wsrjec/YrvkyvonfmThvM/fUejz3c581sV1xDsZrtJNtAdsCtgVsC9gWsC1gW8C2gG0B2wK2BX7bFrDB39+2he3ybQvYFrAtYFvAtoBtAdsCtgU+iQVs8NcGf23w95P0IPvY3xsLWOGH+6nUx3mYeT/l/b7l4UPSD7tGPhhfL/AGYRrCdU/vfgo7N+zH0tAI3qp5HUapi9dFIJLJCkXqhlXeCOStpTJ3eMPn0N+zAJ+sZdT0dyJteQJXS1tVMW5f7iZcqZYl1HM3igLuPix1tauqLmFdLPvomV67eVkBX8K+BP4IwJXfuq6wrYGA27o6ZMn2RGR4TChc0CmKc0udbUgOChHwN1OWuG+Eo3AOWxL2aVlU2SX8cXVuGO6RgbItV0G6A3uPCXCcJ6rCVfjB+dedkLGcL0gAt3ZRtKO6W8jsjMAC3gov0JG2iaIZFUUXG2tFAnBKwRJ+vtHaBPdogVEmPbSuof4RyEmNwv849StVavx6VAHcRfWMADBV+k6Xn4F3aBAm2p0QpdXMRrn1o7YR1DEPzVe2A/Og3ZTBh+dzAmBa8/FeP7Ip6B6ow+T/dT4NsHs/xwY/nOiCak1djfqmUb8kJGFVdSPYN54zKJD2AuL2xriO/7DzWeEQXi/becDmQy6gazXo15S3GvTLfQRdAkQ12qgKm/yrfVrhW+4nkLYgS1rzvAZU4faUZ5P0eiZapF3dZzL3MjPJR5USCb08/mg7vvuDTjwvEKFRR2VxBCBpV0JqngLX37pYgdbOCa1P4hMOhXyZj3UKDwLuDOZjYrAN3rGpKOu+gnXr/FFUUoQgAdiokEqQ8F/eaNMyqbTH4zbFe+Gta0PIivNTVeA3BBBhiojdpWURqDTwMqFugsVMvP8E/w1Ib3wLP49t36t9jQrdh3cd1CXUCe2n+QUo/MvjsxMy1B/RLzE44IfXL3KzKxHSr+xq1eXbufQ6fcrpG+/ofip582X6UrCA0ITEmOhfCZzwRbi4Y3gcJcMDqhrJ/sT9hH7p18L8orScV0434z9v2i4gcgcGa9rhveyB5tZxLC0IHF11Q9US2/q7FDTqmZ7GybQvIStmJ2IXb8PfzR2fO/qU2sEEFtAmvR5uaqOkZ3fi9KvvIjIgTYMheB30gwxaIBR9NCYBby0HIltgqfRt/qgUddgXN23R+vH6eR1lDSWiMhuBi9eW0HG9U8cFLtPN62F7ImjKfATdBgedS3nzOulnqLbKfQ8mODAeHetSNjf9l0qQVKX1nY9Ce105qABMVU8mlm1srBvkzQoymW38NIqOEflhaH9vqfMt+ftl6fMBUW1/DsmbNijMPDETDLflWcR/NQtUPadyIpMBhKjc2tM3pJAW1W6jYj2wHOGJ3rtOgDQmYrsLrGLbjMvcr+2UAKe7ezWSM59AdHwbtoT74Eq5AOLvqQMzaKH6zoT2k8CQnfCL6MeDnk9g4+5pvHalE03dc+jta9Sx98KVd7VOBD/5IuQ5MTuKJXcB8D0LkR3Qg/nCaPTeHlKYqq/VqUYcI4EuRwoEvpV2f6OuCTGhvjIeJqFvSVT0Q7yw6BePHlGd5LWOeTWipuyMlk/Ai3C923w7rtcOK/RHGPnN253ICPMQdelFjEzlo7T0NYEugbLSMTyQdRD7Nxco1Em4+2sPPaHKpISQX3r5lKohT/sextv1P3JBv3EHn0DJtTI0L7WiMGMXhNdU5efAZIFtVwSzcDwz8xDe836/r6n/Nb6ABqLKMu8Bk5ffFrSX38ED/ifxeslLIGDnG7sddwXMP/HVv1a/y/bENsvrz0sF+mbnEN5X4GoDDEpon1zCXPe85jFtguWvNr5yu0n7n/pLFJ07a35+5KeZlxL6ZWIfMeezQr30v+wPhEQrquuQmuKPsFhvNNfPaX5rMAzLIUi6mhoofQKv/+SO/ShqqXP1Wfo2BiLRn31YCkxyoEEUwb2ywjDbl4mU4F71y4RduTrC1Jg/Rv3cUFb8fa0vQVDPjjLMp2zDwXiHzJecAU9UYaefmk/aAd8iT3SkR6BtcR7BkyHw2CgwYX8Aatsa0TzUIudr0ioZH0CF6SiPGiz6xuPWrTrdl5q8G92T7egfcFefSSia7eLahBfWJy7hl+ecwD6v3ZquyDyNMmFKhAAAQABJREFUvmmXBFVVF53/gJ/heFEj6sQHE1MkIGQUWTJ2c8UFBp2Vjg7piz6Mqz7U9NzF4dhEndcZO/r7+6uKb0tSMsImuzE2LY1dEgHVl67/o37nveI4YFTaD/j6o1yUtTenpAPuM7jT3Kb51npbeU3MZ1ViJuxrAmVWK2O1vwXMtjEZhk17JATPNlgr6uhsjxzLA+aiFGhluQxiGBuvFTVtN/XDDA4y8zFzXusKE/y7wqjrUnX5pbJiVZmdOvww2jZuwkzZbVeQnDme9dqSLurF4pNb+yb1bxI3r174PLlO/bgjayPKS95GtMyXObdgH0qXvsJ6GNjYOi80gDTnPwwGGZOxdqyvHXXNI6pUXB7ojzf/pQV7BMAOS4jAD2+WaP8heB4q0Hdd9SX528GpDs05J30UYeTewXlVAZ6b3YzOuzMuReSQuELdznplpnZg07IDs0M9WJeaqOMy3ObwQHyWBM9UmUu+5zMxyA3niqpViZz3wwS67Nn/WTQ1yIoC4sPZttL9K10+kXPr+rolfP3po/Be2ip/ZmSi9tY/o17yWlNIQCjGJBhneX4ZE3mtcOtoxPSkhAdI/2Ab4P1mMp99oqJs2oa1nI/6vrJNmPymzZnf9NFmHsFtZr/5u8XkM59mLmF+85P+lH+72Mm2gG0B2wK2BWwL2BawLWBbwLaAbQHbAp+GBWzw99Owsn0O2wK2BWwL2BawLWBbwLaAbYFf1wI2+GuDv27SeD7J6+u/buOzj7Mt8Nu0gHmIuPIcK1U811oqeeVx/95+rwYLrLwGQr9MtNWZm2/qQ/b/9ca3dJsVXCQUeT/QLw80YJ4WYnkjXJvgNYQLAiEdF4gi3S8B4yOe8BfI4j+IEicBtYuivBkyOws3/wC8cqdcIQw+iCfgR+iE4ArhCT2HPKzWTwFrqQpcsO49xV93d1xuqlPVSQJoTG4CcxAOrGioQVhaBjzn4hQGvj19E13TgQokcLl0R6RDwb9lUaP74Y0zqtabmiVwnADAw/XVuvSzLuWcHoeK5nY9LyHe9KgHkZQaJMv+Jms+KsRR8VLrKucksIflYAQLKMzlpklaUunshcwNSJ30R7gsh06A2VwHlwPeG7JhVVuae2YxrapHWiFW7jMPz/Ozd+HxI59XqNB6jPU781K91BzDfYQv3UYeXFXx1nrsh32nwhhBA6a1YIDVjjdQbawoO068B9IYGMGa33rNhKBmhWkaleWXzfHWvCu/ExQ2MKDZxza+0r5Grc/kWfm5EhRrE6iRfYdwBr8TPJHbveb1r6ZczHMQVOGxCVv/GFf+5VWX8vHK83/Ub4KSidk+Cox0NE7iy19ORpUo7VJd0oDd6wqfRV9rNZajmlF0rRh/vu4/IXV7j4IljseTFLjheRyxgSgSZVBCv0wEmggcxQ/NiOqmB+50OkHOyaVsBB7xcN0HXstT+5/HGyW3cPCAqIzecEJ8LMOUxe8mEXjhi7AuVWOpXNkxMgAfd08XKERlS0JuhImo3MjvBMda52Zwo73VFIV2gXHp36jAyzyByQF4oPAvFYKmOh0DBtbHxKsSI/0LJGCAffsrn/1bZCbXynVliDLfFB7evAOXRS3YJJ4rx8cfUdGhOFdRi4JAUfAVH0U45U8ef1bPRbAlXoAinoNKl998+vOgb9kuQQsE0qgqy34xPilLd0sd/+LJF7V4gs5FAutWdl6Cx4tZaPH3QpncF8JjSaKk+b2Sq/ARmzxz4EHxEY16HKFfnpvHdvdEIjHGXQHNtv4ejE5OqC8tq2qCj+ciROBc1ScJB//dT76rqphV0866+6T/CXrqL7n8Aa+BdSNgw+9MBG0cTz+M8LxM8d3bFJzmuelDLkqQRa4ENYz0j4jqs6jIy30zfmVZVmrvbr6jysNnfv6+iiTLPHlY7Nf/vuo44TNrMlCg2Wbt4wTAqBpNf8A+Z1Jc3JO49VMnXGuFwXgd0kxcUBPh1GCvMVwRkNiATodzN6i6KdVct6YGoCBxp/rC7Qfa8Iu37mLH7mN4/ZW3FZLj+XyDEnAkA7hY6VTPZL/buuVzcAiEe1dUhRvaShSMPZoXgKC4Z3Dp2n9H3L4YBe0Ixk8sCfzs4yHXsAjPzBB0VbfCkeODKNke7HMS1X1ViPNzqgjzfnK8OyQwXXFTLbatz4NvXANu3BDFyIfiFegyy8DH+nsgIWc3UrwHVKnyStMsdudFKgAclCDQslzztChJUv33dnUvkrPzEb7QiIp6aUvS3hhkw7H3ncoShUjfLbmu5iX0R2XHCyPrRdnyhvoXY/c8/xgFfb/+xDdFZTIFP7vwfd1loF/jexlcVHThn1BR9ZaONx4hnjj11puqWNn+3v0naP1Pv3rVFI3YjBSEPuCBC1evaHASfWtkXIred+uchW1xe74HfnF2EEmh23Gt/bL6Kvqz8KVZLDZMoKv/3jbGk4SHpWg7cp1wxRejYLpi84f+ZPsxIDP7EV9U1wwXQfTReW+Zd4UrKO4j7XJPrgDJvvMKjy/NxyEiaBYZUd4oFd9tEgFMgq8r04tH9uLYtsN63wj7M/FcTN0jQxieEYVs6adrJfrUM9cu6G4CoNGJg9oO2F/Oi3ov51t9Y23qs+mbqeb76o3Tqpja7jeO87+6qZBkiAQIMODpsqx0ML14FSnTm9GT5aUBMXXz76D7Uq8LlMxMf15UfENRsPkAPDx9sFGCw9g3BqbccLer2VXVialuJCZ7I0rASCr6sk6lddJ2e0YUvjf+gsEJK1N4eDgGJsf1GKqTM5n5MceOL0ibZ+K8jb/pmx0Ce6anbRSV5lu6j9v+MH+LBn7kid/kb87fBqQtTUxMYKi5yQX98gCrH6JdObb887nXVTE42ssb3TLPpT3besUpfszEoIWOlnuhTqs/NMWZuYW5VrOdnwb2NP6O2wir+nq569jL3+yffTVnFASlvUdEpTYrIwDFlULlSvqwOR2DMcYmnNdG6LxjYUGh83352bhbVYnFijKd11+8dBopjjR4PnBEFZrZPjlfoE9+6hk3/PyNcg0+m6vyRWr+RjiyCtBUfh1hITEK/tLPraxHQlyBqlJzPKhrdHONP/mRvpgOyUJd2Q0EbYwQhfPD6OmtQejCIhrEBx7wCdP/DHFIkGCcgOvwDtNzeIYuq48kfD/suQnxIZMayBTk66ErFOw9eEKhXKrxeokyvq/3NtTXNyBgdhmbQh06r7/S0YyD/kH4nqz0cSegF5vDAvU61ZDyRsA3NN4HY92+CPP0xJIEaOzf+1lcKi7RLPTJyzHOICm2ra6xSa0TVZoJF++NT8brbdewbmlKzl8Cj1BPPJAX74KD2RY8MQn6VU/PBHTdbMWeRH9Rdp5FROpOzI1369hnFIV5Umvb0Eqs8aarMkj7MOP8Gtlcbc7sDw4OvscfcZ5hBYFNvg/7ZB15fqbV2vmHHWvvsy1gW8C2gG0B2wK2BWwL2BawLWBbwLbAx7WADf5+XIvZ+W0L2BawLWBbwLaAbQHbArYFPk0L2OCvDf5+EuiXx9rg76fZY+1zfaQF+PCQDwAJCq0GOaxU8bwfoNWqfktYx3ssEkHBThVa68PGlXDSR1b2d5iB15SbUKcP1Y2dqEpnlqT+TVaNkMioKOm+fvW0Fks4hTCRAmkCphC2oPIuYQpCsgQidmblKrCrqrr+AQJIdCuExH275aE8Qd6w+EQU5DlQ1tSK4voa/KEAHIRnX8jMVdU2grbMz08q/l4R+AVuM3jtxnVVcLvWPqHwCmFcQnCE5Ki6SxBhPDYKLRsyMHjxtILIl9tb+GQZfhsFGGr3UZCDinZUJg6OdwJxPzj7poK9hPOoPEyAOdfbB5cFODR1aGtrwvLYqJ6/ankZhEj+dcED4QN3sX/bHpTVCYA3LmuUCxREiI/1X5loT+t2KwDLNpiy3lMhMwJWRa2XQQiDipsfllY+tBfBR5wrKf6wQ+7Zx37nEDiOsJuBZw30e0/Gj/HDQL/xMVwmWaTpPiItiaLg/aaEvPEPACOrHUu49cOSuVbmoQ025j3nAhCpDve9Uz2rnsdAOUNRmR9QdjYqdYuLx3DmlBPEN33U1MX4GqtqpNlnPgmcefmKWiuWtD0krPfH62/0aX0IdrW2iwJonD8abhZjV16UKuw9/IW/xj+/+/cuYCRJlH8JrRFOvFTWqxAkl+DmkusPFibi/C+bkZrqp0tKc4npGIFhSuoaED6ep2Awl7mOETBv1DsEXj5NOHdpWJUDCa6ZZcGpGkk1O5N27H0BQwPtCvpGBgTrZkJrhLcIEY3P1iMgsBXBvpnwCop3KbMSJGEieBsvgQQ1AqESWDKJvprQL9O5fg9QQZn9iIEF7PuE+1PW5Ss4d2pxEJdeuYZtu4Brt3o0D9UZCWoR5LrVUq/jS5MopDN95sFjek4CmS9dOa3A3fGtexT45bajolDYsbiAytFhhZWpPnjxuvPYvMR9mPMYc6oOr8vU8lgnAsPvfv8nqpKqkGjrnPgLf5SODaMgJFx8lw/OtTUrTDy4vKjn5DXXdZXosSyDwQfxofFYHh9SFWTCjoGekUhdmsa3L76r0MxN8aWPbtyO6X2JuHv6lAI/BGrY5mg/QmKEfTP9ZBn0gX7dNlHXAr5o5yqpA23rGe0hSrXBGCiYRUuJgONiW6tfiTmUq0rHA5mPwCdSgj+e98aOyVmFZ6lAbc1LIxDoYR0YrHOrtkjtstYbITyOI0ZZnPUhAObvG6LtkD7SQPy+vr5qq42J3goYtvU0uyAsc3zy+p1Iik9RFUm2/5yNvTpWdnfMI29dGEKXBfZeHyYg6jFkhLcjT1Qnf3q5W2DnMAQJbJsU4o3x8euiyFuD+HU5mByuAdV13ykddIGlESIenRy6E51uUQIZjsAnyAN706Nx9Wyn2ry3Zxo9Utf82GaUFQ2rCqaZb3C8SpRxhBDhD4uvad127AtBuvsS5qVvUTV1W1wb3MM8UXqzDod2JGE2fllAZHf0jy6pX3Cf8dDrZv87d/kqwkP9cLu0WPs72zhVTUc6WtH5+Dya3m523R/6p8tNB9E37IulwRJRxZTx6r3EVQO6mpvhv0+U0wM88eZP/z+zy/XJgAsGRrz9w2/hmf0ByMkMFMhzFj6jC9haIGrFnWOqCr5eggV+8stvgaBj6oY9iEpI0TKGKmQ5+fgC+Pq4ITulAB7139c2RP9LiJbgIIHX6NwTCmB29jt9eJrn41gqvYriW3NolzxsVxvkeOuckO3EBHMU/Pl/wbqFinv8txXodF2QfFnNHxMyPbYxGEXtck+kPbIvcVuYYzsWxtvEh0k7kaCMxvoxCXChuuYSPKXeAe7SLoWtDNjojhzHMWCpQYE9no/QL4FtKjsb9WtTD65WwHbBxH7D+8dz9vX1qUo3bUIbcRu/s06m3jyG/oY+gwES7CsBy3cxKyrhJ0QNl4FMTX13Fe5/UuZHDKbiawoCJycex/l/e1UV+AvXR6IgpwBt9EueabhVU6dBYwS0L73qVAnmuQiVc/7k5XEJp6+UIT64DcW36xAQKmBvT5v6II45jsgMvY70bD9EewbgZtWw1n97ZIzO9VhWdEyI3vM9+VEanML7b020Ba/7K6mZiHT30CAI+gqTGJTGuSfnjpxb0Qb0jQVp63Se+VjqenQuLeB0c4P6GLkUzPj54gFRhN24bQNO35ZICksy7Yebvlm4C//Pu6d0L+Hr0ZERhMYm6Pz32A5Rd15lfmcpatWvBPU/KrGd3ChzBiFY87Iv8fjVoM6cnc/JnDoX0QEF6qN4z9ISP4PoqAq0tTsDkX7+6vuK0ZzDUPmbATQmmbblPj6ABS9PbWN94yOYkTl4weEnUVtboW3zQQGhKwfkuBnxHQKJbxgegvuXvorea5fUN1y9/CvxgU64+LEjn0O5KO8yeOHM6TPqhxjsYRKDdOJiJMhspEYDxdiHzZyYIDj9Pds6Ay68QtzUJ+TFeGFrdq/Cv1kJXWjrWMZmGVPnsgcx4jaFq7V9rnkF7RXo5ynj0XZ4jZWI7/TCuaohZG9/DjMDd+A1Uac+8/G0QNysHpf9ScjMGEVpwywuiv8cXHKOzWw/DMSrv1mNuYxABAhInZ8bhC8eETXp4TRUVzTgjyQI8I3WRpzY/TCqet7WeRvneAzEsAZJmTYQ5OmGfbHrtP0Wtwxo+yQET/h44/YReM/7aN+gWvHgmIcGGwUHZCE9TlSKlz3R3DWGvLRRWRVC1MXbZ+4J4KB9rcF7xt4rP9m/1hq7rXlNm2Nf5P3gcdbEtsPVBFaWZc2z2neWNyL9yk62BWwL2BawLWBbwLaAbQHbArYFbAvYFvhtW8AGf3/bFrbLty1gW8C2gG0B2wK2BWwL2Bb4JBawwV8b/OUzzE/yssHfT9ID7WN/4xbgA0WmlQ8VP8mJrEpyBOaoArjaw8aP+8ByZZ0IzRhIZeW+3/RvXtMGUbDiA2FrYh3MstTW7Wt9N8qma+3ndsIN+xIT9JOA1khPl0IjhNIIWBC4IHzB1w+vX0CB5Gkcv4b8mSCkFmaK4tgCggWauCSKm8f2HFKQYkxUsQjHwn0BvuOiQClg70t11VoGlX4J2LWzLcxMY0xUC9sFgjma6EBFfxAe2iqQmOwnkEdAt31sWsC/LgWLCRqnpKSh6MZVJAyFo7y/Dg+HhuN1Ue7lA/y86J2aL1fAOIJ87dPTCtcRZCaMHCxwYofAWPu37lYIh0AJlxEmaMLtYYkhcAuKxpjACCyjMyRUAJIotQHt4TPYIOBulp6DEHB+0n6siy5Ac78TjCSQRbiHcM5qiUBPd5fzgbpRtCUUYZZBXu0YbuNDd/Ngnr+pqmdSzrb96O96H7Qw262f7HeEZAnCGsDOuv+TfF8N+iXMbJZ6NuqWa50j2S8JecF59yj8rlSJM8euVXerYqjJaz6NAiNtQODEKDwaFUKTz/pp+t1Ee7d1s34nSMN+df09pcwPZJANxtd82LWnbgpCXb2o8UZ4KEBizUuQdLhxXJVSuWQ6FZWHE/3Qe+Ui4lLeB8uMUmXWhm/ovSX02z4+L2C9O9652adVIzDCtCHZD/4BHmgUFVu2BUK/HhMl6OxsR3yywPghOQr4EvpN3/U5DHWW40DGkygvu+QCuwkVvvSjiyDES+iXgBgJoIGNAsfVTqrCaYvAKmWiWky/4uebiLykSIXDWAdCqmXtTaqGWtkl0M3gILgc++Nbdink/0rxz/U6vKTswwWHtF9E7Xscr596CQFRMVpOq/gZv6VKBf7oIz0mNiMrORw/OHta60OgbosAulW9XRgbG8Mz6zK0f1Md1SijPrZ5p+R/k1VCZsE4/LKnMT0Qpb4iZn03gqsOIexgIfZgAXHrolXVmNdb1FKn18W6U4nYgGEcd+ijDuw7Aqqu0mfyO+3DAIOCzU9gMHcRuVM7sPvx4/jhK/+i6sBhcVxi3A9hsely3CW1z4ldO9X/EnAjwDw0NIRygZKORuagvrtToUD6kcSTR7CwNInZ/jH8cXYBPN3dVEm9NcYb7tJe2Ab71/thqWccYdtC4D84jT07BAL/aYdeN8fIhw48h4y0ArVzqMD7USee1n3jl86g5d02dAiMZNQndYe8GRjRjOFWMJP7rHCQgYObZ6YU+rx6a1CLYfuuu3ENn3vBDZV35jUoISwsBf4PJIsSdSOy/ywdt051qs8zy6nzQPoF2jRW2nFiZolCbfQJcbGDmBxZxsb9QTJh/goG+m+gs3cYV4uKtb2HBoo6+dI81gUKkOm2LACjlypjql8cFGXp6HmYuhngnX2OCqpxj3hgMtgXZafuKnBP1cXWpgnkpO3BZEM9KhsWFZQycxvWk9AkgUIDMBIw/NG1elF1BPpFBbOm4ZbCsMbPUUV2fCQPV0tqFQRb9FiUckdB6PfdN/9Nl7Af9VlWP8Hyb4/VIzJsTAG4vRFu98wT6J+GOsqRHj6A5o4Zl7/jcZy/jC6MYeNoBMpLfsFNqyYCtH94SJShBZJ++VQvfFKfQYhbPX5xsVshOvodA9kScssuPAD/oFB9ZS6WYzR4O0rPfB8F4mNaaq4gMnUXwiPiUd3QCgLdUQHA9RtOtUxTAYLQFwTMox0ZFPNWzev3QL9UL6dyqgnmIIRo7LdyfDRlmk/2BULfN0rHVDmVvjYjxx83a2a0nzD4YWx0ENv2BGFL5ByW/RYwLoE/GF4AvWdkuBe6533R2Dig6r8xIjja3x6MluYSTI+JKrj4TCYGb9RWTag6KM9hHa/Yn6ngbXymv5cP7rQ06XGsn+lP7NuEIRlE0TnYp4rhnE+Y4znHePXKq5hbjkd87ATO1nbpXInlEeKkqjoV1Jm/d+4C3nj9HT3n9fJ3kBA9gO++4/RPG/ccQDAaFVDm/eP9pOI61bnpQ3nOWgFKqUDdPz8rQSMJ2JQ6hsxcqTdBRYnZaGhoV9g5I/3Pce66059G747Esn+6a06yMDun9iHwa6Bf3q9HDr7gmvfw2qtF1Tw9IEiDwOg7GUDGlSaSPZ0qwPmR0XijsQYxIWHqd6loTD+bKgFlLTK3oz9jOYR+HyrIVFXzt2VVg+HqCrUx316IfxbvNv2btjEqMFeOTOn87+Zgj/rViMBgnb9x7slk/LvxY7pxlbcPC/BZmZ3+o7rGOQeMCXFgcnbUlYV9iUC1sZNrh3zZlzqOUU8HMHUKeTIXiC98RlcvyEwf1fthBXx5HO9RrDDIZp5DQNffLwidd5tVGXlnypMYmGnR6z6UtwUF4UsSCNGEr2U4A/OSRV3YXebkowLnFoeH6nyetjT9nn2Pc5OZ5WS9j2YuYq0zvzOojfNbBopZ/x4h2N8x1KJjNOHg0qp/RsbWo3pNLJuq5VfOF2FC2l/H9U70HhTf7e2F8rc+OCd7Oi0bTdN+CIoakH5xFO6LjaI0noOBoTtY8NgKx9dCMFo+heHRacQnOVc0mJgR1ff0SGza4oO7wRJoJGO419iSzkXnZiUQSOzEelTflT7V5FS35t9AqRtSdEUQR+xOneM+sCtc1dU3ZP25yzcZG9AvlI4OoVFWErCmtHX7cf5yBWJCPfDQ4T9VMDo4uBGtvj4I6W9FbS/QN7qIpM3P4IEtvXjr3KwquvNvAKuv+3WD94yvsdbJfLeOY2YbPznno29iP2MdzBzXmsd8t/aXDzuXyW9/2hawLWBbwLaAbQHbArYFbAvYFrAtYFvgN2EBG/z9TVjRLsO2gG0B2wK2BWwL2BawLWBb4LdlARv8tcHfTwL98lgb/P1t9U673N9rC/w2HjbuEujWCjn9tg1g4EPreT4O9MvjAgRc/SgolPkIOBB4uvBGPR5JXqfgLZc/JvxB0IQQE5dXJsCbkpYFx6Ab/r7kmgBTqar2S2XccQHrqLCrCr3y/bWiy6hobmfxqkhHVc0QH18FcMfkAXJKbLwq7VYO9Sv0+//euo5eAa0IrFyqLlPV3lCB/c62lWNnajZ+eeMi/PxzMOtWqUpzfr5z2C3qdYSECap85sAOASaGFEIOF2Uuwr6sAwESgrzJAvIQFCH021JapFAzAS0CwoQbqKjH4wkIOqJi9ZoJgKhKnwCLVBsOlfoz78BypUAxnXh6z3Z87/z/0mvkG8tgvrXSag/VRya6P/JB+rLUnS8mPni3lnM/99danw9TybU+sLces9Z33+gEPLdDljCXe0YlZQO6GcU3K8y6VhkE0QwEzTwfBjKvVXejILfaOZaj/RRmolrozq2hOH3DCX6slvd+txn4Za384WEO13LpzGOU/Kz5O1qnFaq6JTCbAYcIJTtkuW6voVkX3D06MafLy7cWDysATJse2ZakiqYVjcMgSDS3XIzcGF9crBpDWuYeUeBrsJ5Kv0cJSNPcLvBjnDcKtzwnME4FGtv6kcclxAOzFDBkRgJCseOnMDebCz+BrMrKLrrKMnDRyR37tW854kSJW5Qmc5fSVVmWYIq1bc4vTGNOXl9//BndHiMqlFRWJLxFhUpCv8zvLYpwo3OzCm3Rd+/P+xKSYsPwSE4a/ulf/yse/8pfoejau6CyMPtwjKjXbsx5BkGzIZgV9V/CxwTB6FeWBbKh3yi6U6nA2+s1AiuJf+iZHFUwbGNymtadF8XlwctG1qP82l0seIbj5bOvKjC1mB2py5Z7ttQohEufcKW+SpV3s0VhM3F9D87e6tJ+SyDm5K7N6Bgex1U5F0HjxyRIgOrhGgAh50nwW8Jl8WnVlRdFta8CT+16AEnSnVlX97AkvNwxDs9ZAY53bsOdvm4NbKDvpS0IG/Ga6T9LhgVsEnVfAjiPZR5HbclNuHss63bf0AjwWt0F/CaUsy/9M1gavoqD+b5ImvwqmiOrUfSOEEXvJdq9f7gd/RGtWBYuKezROKQ3VOHmW8VaPvfzZQ044KEs2wofmfLMPisQxPqzPzui+11gLfPp+QQSvi0wFuFs9mtHUhsq3q7AnsdfwOCZGQT5DmB6zg1UQTb9h4EvV6tv6Hhl2iKP5VhJUHd6aAG3K84hPqJQoPMx+EW6ieqxNyIENO0SWHVI4miGhr0Rneyu6okE0RpKLyrgZZZR77nci4iNqVgcmkL+Ol+MF/lgJnBGl3/fFO+F09eHxT7e6BIl4mA/USjd4u9SYuR9oZ++Xl8uy8EvwyiHH9h7DLfH7yDAzw2xDhmLRIV7qN9dQdOg6G0IHLmLxeVuxIsSaFyEN2JDg5EoarNDAz6iutqLXUcicasxW2Fet9xwBWBjIrYreBYm/Zm+ZGUyirMGyOMqAjlb9+PE0Fb86O7LH7l6QPqGIIV+CSKWFl9TgJrnUHVrgeQ4Dh3eLCrTPQtoqylVIHAjlZdjg9HwxgWtDsHfs1cvITVjBImzPQgL90dFxxy2PPWnCvhppvfeeqYWRXnUCdBaxwOTh9DvWsnaRk39PpBXVDbpl929u12BFoRaI6ML0dBUrm1soF/6lgCQJcWTGB4UanJhUZSTl9HdN4Nw3yVMSh1pV9o08akIzHeMoHfQGczG8wW4e2k75EhNiNMnf0aBQmfQ1EVVrP3Xc2+APoT+5OndB7UtEwYeE7iWwC+DIZgGp8a1H7I/0X8x2IBQfZ2olHI1Bga4rV/nr223YH2srJRQpH3TzH0dUQ70Tecjd9NGBE/fUEXViyVFLnB/197jeOfsGT2XUZEN809Ajqhkz0QtYbq3D3/1Yg6KO/swGh6A5opOubY5XCsZ1jYQJOMQg1BaJLBkYfoWfIMEDPbeIH2x5p45p4Gi9UTy9tkT0p6qxxQGta4WwOvs9XDDOw21Omf7TlMNtqVn63yRK0L8vNcZ9EComQEGDRLEdTg2Uf1zrQQ+UT2Wvpg+a26uEzNeCSg7/5Y5rX5Wjlfrfv6Y2lGAXATo8V4SLsBgkd0+QnSLwi3nuNZ5HG26MqjBWvBq8xwTcMR8BgBnEMPNW+8r/RL6pVL2lADbTOxrfQuini+2Ncn4PgYvTLeXoUjgeE9RCo927ESYZHr1zasmK1780t+iQvyZSeMzi/jyl5M1QILwrZmXpT37Im6d/4Gq6Gp7EXVyN78IZCSEKjD9D5W3UfiEhwbDUFU8QsbnBtlGv//E7udcfwdx/hGbtxGFh45rf/5m2p+h8Pm78GzaoFXg3I7JjBdLw+IHZG7OOSv/ljJBIoSDj7z4V+j9yVmdCzKQ6/T5qzj+SDSKXu3VMYj9f6jyfR9ggr3Yt25OjUnfnJR+3IvIkCaMCrg72l0iATXS52Or0PtuP3yCH0dQWB6SE9sQHOSJklujClhz7CD0y/SHjq+gLLEHMV51KDzp9FHsxwzA2DGZhX+oextdEz3atweHu7VexwPz8ePiBuxaJ8q/8neUSbyX/WPLKMwIQrf4DKuPeubkqAR/+GLT1B7cnK9Gs1sRoqY8MSQL1XQ2zrn6MQM4GtqmcDjvSVQ03cbxZ2Nxp8IZ2EqbBgYGal5zzvv9ZGDFaj7WerwJ8DHbeD6Ob0zGR5l9Kz8NhM/t5t6vzGP/ti1gW8C2gG0B2wK2BWwL2BawLWBbwLbAb9oCNvj7m7aoXZ5tAdsCtgVsC9gWsC1gW8C2wG/SAjb4a4O/Nvj7m+xRdln/riywGoRoHqD/Li7k04J+zQPt38Q1fhwodPz2BBKOP42z1y5gu4BuhNYIvVJhk8Dv67LELZeU5jYqsRH05HLShOK+ffUcnhdgmPAe4c/yO+VIlqV3v/LoId1GAJfqulRyY7mtXW7Ynp2Msv5eVEq5Rh3TgLP5Agbmevso1NvY3KJg6Z2wBDzjJSqoySOI9MrQ8168eQWEjlkvR6SooQkASJVfgsO3R3uwIykd7gLMEeTleYNFMZiKxkw8RmFeOZ7gDb/vy9uMpc42vF5bia+feBDlxaWicnxRH+hTDTksPU6uPwKbEreiUa6nICVblq+Ocj3w7xgZ+NgP4vlgnEuMG2BHK7fizUC/3Eyw5ddJK4FhU4Z1O+vwUQ/q2T5Dk0LxcNYGbIiJReLoiAKMvPcEowkpWtNafXatdr5Wm10t/1plW89PBUMmqrcR8iCccmX4mjXLx/5OhTrCKqsl1jNc1EutMDLhEdqVS6IbqIdAT23TmHN5eH9PBX0jY30wKUvKTwwtK0DG8nNyAlAmSpXWRAjotSudcHd3R1TQVhQV1brAvMxYAcUsy6kTQNm2I0iAx0dxp6FEgKFduHz1FHbvO64Kv13ds0gI6HEdQ0CIKoFc0r2pwalkbT03vxsgvrXTR9R2YzArvuDu2LCqw25bn62gmh7jtoBHRNWWPoGQcEHKBoV+CbWul6XYqXhJ4Gvc0wPDosTK9keYpW+gFPOL1zDv16L3LCo+BYXT40hPzwGVLdeF5+Ct62/pd56HPmhZ4CWCr9sP+SNm3bDCTgxeYJ9mfanQS+COeQOi+rU9UDk7WsrNEDXfG40VWmUCkgN325BUc0tVygnzEFImoMrvLOvHb5Uq+EgQpq+vD/0pW+ApqqFD9RWgii99joHHeOzZ0puY7hnRY8bHxxEs10w1xVcam3FaQK3Ru1U4vnUPqm8VY7itTZYtj9a6EL6p6XEqHNJ/bhGouEcCHXjeOw03savwERze8BCqO0oxICBc8JZAROwIw1czj6kK+YN5j+M7b15Dw8BN/GHhE6jt63L5GZ6DtveJ94bj2SS0fq8D8/u2YKi8VX2M1S9oZSxvVojJslm/8jjuNz6LYNv6+FHsKfyG9hkqtyYNCaTVJUvMy/nNedg/CefPtYiiM7pxp3PSBUux/zDt3D2r7UF/rHhj/woP366w5fJMm5xrWKBObwQHemJkeB5xosZKhe3IIOjnY0+JkruonLI/0s71NcNq96RUNyRKUIkjXMa5wGUsBk2B0D0h4kVR0g4U6C4x2F0BUEKNvnvi4NcxgY0bguH1QJxA8CmIz5pVGDck2FPb2aXqYg0+yNwQiKvnh2T8cke79FECu9lRMwKSzokiZhRScx/F4GQNvH2XRWl7TuDONqzPDkBv/RJmpyIwtxSPQwkDqqhNiI+2nKhcj4mpbmxIF0Vwac+050qVZpqKqwhs7opFiFeI+j9C1ExmFYON3/wKluqljR1+StVFX3qzU31TVeu9vmdvrLfA+x7aRupEETYsNETvI8vK9hEgsX9alaJ5P7Jzd6GtqQkhfg/i3O0ihenWb9yFX/zD/8Xs9yRCv2tCu/fk/OAPpyq6qPhGecNndl4BagK61gCM1OQUVNddgucCsCknCIOiZt3eO6kKqIQ0CfAuznuomnNcrBeGR2aRmx+Mto4pPSGh3y8+Kn3GR2DyhJ1ovyq+ICVEYc2m7jm1B0FYtifj70ebnbbbv22PBiIRLC0VP0nlbo75h3I3a3DVNJYUXGW/pt0IAP/BkeOqHk7ol+3TpAyBXbktOc5XrmdCA7be+V6xzmG4nYng+uGUHJSIf1kYOYuuwkLEuYdiYmJU1LCdeQiIEhStlMCOoIgm5MSHSdvzQn3DRYV+YwWYf/O6E5Levf4bCPC5LUB6IJZHw5GWewQV4qsI1XsK4J4qKyXMLaahrPvKPaqu9KX+s3ABp6xbhSjDM9H/9Ig/sib6/2QJMAv18UFmtgOtd+p1/nhZfN/6BIf6uM0h4TpW0FYcV9olGIIg4p+deF4V0h+OjEWUW6iMBWXqT+hXTDK+hsFsQX3jqvrO+Wyb2KRWFOKjZQ7LOS2DxqwQJ4+nr+LrflJMpPQRaX8mmYAlA+MnShDO2PiCBvz4+02pn2K7mfIQn9TkVOo3x3p6umFdur/6MwLnHM+nffOxcLEBZ6vfgCmLvvNu3RUN6hkbqcGfPJuD12906zhItWsq/TOoh+N78qPHEJjkQFB7q45XbgHuCHI7LPOJcbiFOMdH/udDZ/kA9ghYy9U6OC7T5iMFGXo8FbeZRga6MSsBOZ6ZMneWOXp9QygWZRWOmo7LMPMkjgecq205fgKXXv2+Hsc3Y0+2+aob5xRGZbAEoV+uLvDq66LEOzmEhw79jWtOZZS//X1DEOjXi/zgOMyHOhAoqsRU7mY/jo5Ogm9wgp4nO/sZjPdcx63qEuze3osEsf1LPx3F4QN/gbywCjhynEq9tF+r/20dq3q6JlBfdUXvEQvZvKEXsdsEQB6YR5YEHI0LHGz6dnV4HB7ftYgFHxmzZH5pgrjmMgJl1YYRnVcxwMA6Jyvv8EYIRrB//yZcax1GelIhbpWUYUhA6uANiZjoGtTrpxp+ToYvKgZ8MTfeLT5CxtX4BOmfI0h6Kh79ZYOuMVIv1vKWJGrXaykCG+jXwL3m03K4QvTsL+bvEt4rfrdus+a3fmc+9m/eV6a1/mZhnvspz1q2/d22gG0B2wK2BWwL2BawLWBbwLaAbQHbAmtZwAZ/17KMvd22gG0B2wK2BWwL2BawLWBb4PfBAjb4a4O/Nvj7+9AT7Tr8TixgHjjGHXwCEy21WgfzAJ0/rNAfl/Clmtfvc+LDVSqSmetaq655OcdEf0yUCUXJ8NNMf/Hki0iNvAi0+CJPllWmSm6uPLBnIvRLZa2RgT6kONIUViFwWzeSiKHJJgVRCANTvZdgHNV149ZFK0xLVV1Cf0fDBYiTPAQtuIQ6Id2ZyXVIjHFXpWCCuc3dXfj8oaNw8w9QmDjYOwNfzkjQ4yKmRlX9rbotCYVeUwpmUF2YIC8hu8XGWgV7uTT0xm3ZiPOJUsiP0C8Tz8u8VI+j8jCVggkFEgTkPkLHjljZ3j+uoHHbQAdaB8PguzwsSwI/i2GvLrx2/ZZeH6GQ5fk4dC2eQVXDgCqaEmY0IIOe8D7fzAP1tR6CG1jFFLfyt9n+UZ+REe4C/jjvpzXvyofyHwb18TgCrW7z06DK3pH8rQr9to+PKhzyQmauAt6mfNZ1eKRd4QSCFVYIxwrGmvwrP619nKDHbIgPfEJmkLVul6jTjaLsTp36gdz9B0ShdaNrGWprOazDwX1/ieioCj0/oV9ruSYvISXCcfeT1oJ+eSyva7Vro10N9Mt8hMMIaPW2DooynbdCVBUCjiSFeCFIhNUI+VARsabeCWrxGJMIkRzZI6q5bdMIiRrUcqkWvJwvy4gXOVVdCQgxX0ioG0Z6ZxV8odJbxmy8+kpCvQRqmlouKUxE9T4q4BIeNOqnhHAILy5MC4wsS3WbxD5e1FKHmfRBzLU1oKS9T6EggkHHI2K0Dbx46FEB3DqQJSBVWHyiyLz6aD/7adEFLGAZkQLbElQjdM8l6gm63W5tUEVbgovPbj2JyeEgHHx0Hq+8fB0bwiJcgQY/OPsm6K9evnJWVb/Z9y63NSs0tn1vEP7rt1ux6fG/QYbPuCqSUyHzdlMtUmMTJEAgFT9697IqmfN6QgVSogo44a8CUeoNcGTixps/UUVJ0zcIsBB8ov9mu+enSfTn/2n7LoTdWoJ3aiRuVDoVaY0CtlHloz0yxbM3TU/C7dFglF1qEEHRWYVjWAYBYS6zTh95cvt+xIqC4QMCR7vJiQgO0ufQN8bL/uSMflmK3B2tnTW4WXtFyxiharKAhrNNc7hRX43P7D2Mv3v5nxUiZP2v9VVgWJYtZ2KfMHAoYSMGfZzcG4Pzvyh1wZem3nrAijeWt5afoM0M9MvDQrwd6F0/jcLr6xU4nRDwb2jGA7kp3grPWs9D/7A+JRzXa4e1jjyPZ1gQFiadirabxo4iPyhXXyvH+80FL6Cq5hQOCeQeNbqk8HpowA5UVNfpeaiwm7Jegj+kb1FFuK56ApMCQy5MTLr8Nu8D+2hf/xISo/wwODuL2qoJtcmj0g8CAwWuG5vEbGEMHhl4UPuRT6g3RjsX4Rm0jK7rE4jJmFC4lwEARaKwyuQuSqahoWHoFMHK+QmBreW6crcKYBcoS6e7e4N9b3xyREF7nn9ZINM9j4Si9OaowsGO2ECU1t6Bt3s3rlSMIXbvFky0dyNtfA7rwwYEBiuE12N+oFox7b/uOYeqApuxgsrGVCnvdATgdN3PtE4e3QvY77Ude8N3oeeRCHiHBiHBN1UUSB1oqB5WWJNq6RsEniawaMogQMhz8P5zTjM8LOPoe+U/4f9HqO2ZRUBaIjrbGxAXvg8z0yOiCntWj6F/jWhaWFNt0ihvagU/5O1vvpCHRL+vShBBigLutB8Vn6mW3tzuAZ8wUeUXO1IVl7YKmBI/Nd2reTZnRqJeFLaHR2dw6KHPqs03ZUVhbNYbm7O80C5BD/GiyszjzXhl7HinbR693dNI9hvA3s0xGnzBc7MtJ4VIOxDON9BLXttEcVT6ogHquibbBMJbQNX0BHJ8/HFS5lBbt+WIT/TVuRTbHdVP6T/5eiivEK/dvKzKvjQDoVaqpBMYflrUwunvRieEYJbEe87kFZCBo1s2qL9cbAnDD869pXPI1PUBKH+zFu7bx7HU1o2ATRGIdRfAX+aXRh12TNxCc5eopk44/QOB6YiEORBUJ5zOMWLHoXBcutYPT2nHd0qc42TEup3o7OjEdJof2svvaD2mBC42Cra83wTUjWotM2zJ36/beM3PPxaDMP9AhAuMb6BYBhDVyXyitKFFg4g470zNztfxhscT/O2WfpnmKQrvnu7armi7YvHvf3D4M6hoqND5KvOa+8fvTGy3GsAlwRnfeePn8I6KFzv0i2r8goLXnM9wLmhV+3Ue+fHeCYl/GMRu2teyFBsQ4KE+hmcwdrOebU6AeELZy26Les85prO/NXd2SLubQWXDqGb/4pF0vHyuExGRbahtnMSlsvcB4u3Lx3Vsunj9lOY9vu4Azvz4v8Pz0RcxHh2C4IG7osbdJ0FcEzovvlraikjPdKSkpOlvBtAU+vlj9rnPYfPF8yi/cdn1d8yxh4KwWBqKk/mJ+NfX/pv0gUbkZuYoYMx7HRfjUGX56Zk+UfSeuUcNmpWhjycEb8YBwrOcdwSLvx0bScFBgc0r5e8OP79QBXcXWsf1vrL9+m+OQNyOF9HV+kvpN/HIdNTBkbiA8xfvIMjPIfWoxy9+cVoU1n11tQeeb1yA64rqIW3TYUm+uHDlXW7WMrkiBNPZa8MK/Zo51JKn/A30Rp/OyTwjBWyWQCyjZjwj8Hpk5pNoEdVw+gy+mKy+jPeMgPZDhyKxJSUa825pmJ24K4EDuegOzkPRqW9p2+RxoRk+yIvxwqk3h7Dv4LO4fq0UUQGJEuTUi6bmSZeif+KcKI/3vq/0bnwUy2DyDZAgMulj1mT8kdlm/h6lWvbK8dyUZ/KYY0yZHzYHYF7m49827HMmrTw/8/A8pkyTz/60LWBbwLaAbQHbArYFbAvYFrAtYFvAtsCvYwEb/P11rGYfY1vAtoBtAdsCtgVsC9gWsC3waVnABn9t8JfMxyd5ff3Taqz2eWwLfBwLrKbeaY4nAGl9EGigX7PfgANWMHYlBGTyms+VDxzN9o/7uRJeZLlmudqPKosPQfmw9KPg0PXr9gtM0/apgr9UQDvb/Et1NoEJSwgfC1PIlopqBDHC/+gzeDAkVaHfltIihIjyVJXAvc0DFQpKKNwrcACVfQnE7tier6ppeXK9VMCsaG7HS2XFColSQZcgAYHbV4t+Lmq8yRgdHcSoPHx2Gx7Uc5Tfuo7PHX0K6XN9An+M4tsX31XwjSq9saKmFpaUomWxflT5ZCLwy/SzjAi8+qNf4aiobhJeJjBHwJAvwspXZ6aRmpWnsDHVgQ34OyywHKFfJq2ff4Tc2zlUe7vBXdT/HtpSoHAgy4n234nJ2RGsyxyF52wc2gYENExYwEFREixucSoEakEf440PwKkeujJtzHvuHpDU+iB9Zd4P+03od2XfWpnfPOxfud36m21loqMNnaKKt83DUyHPEFHoyxdYvEoIibb+91X8DCDG45NCt2Mx27n0ubW8D/tu7eP8Pi/t5MDu53Ht8q8U0CLA2yhQEqG2gJBQBWIe2tamKnemXNaB4JIVAjLlWgHg1aDf1WDg1baZc638NEELq0EShKEGmwYVup0XiIPQL/NFRHiKiiJA9d/GNmd7oKIlATNrapYl1gnqeixBYV2CwocjvBR4pIIllTq5tHh5/aQLqqLSm2dsq+s3fQ1tY8ou2PacgnCf3/GcwmWEcGg3A/0S0u0eGUKuY52CqssDwOi8t0JTX0nNxLSfG14qLdVqHtu+V5enb56ZApdSp29obWvCoc07wOXaCd2bvkkfSrAtIy5JVXlbBnpVvZGQ7YVLPfjm05/HK7X16CsYROJEpML37K9t87M46B+E1xtqFOQtyMiBR+Wstslo99s4XVyNPQIMn29vwgZHHArS4vB3P35fcZAAHffTR7F+7Nsnhrbi4sBl7JCAAQK3hJxL6u6o3+b9YTJwnlHsZDl9+REYaKp05QsWH0dbEVQjvEYlSaoSh4UfQsVlp+I0YRsq/dJW7Et/X3JNfc9SV7ueh0uu0w/SH1JJm/YPEvivps9Xl6YvulOpYI3xCVQKjTt+EEFZqchu6FB/HhW3AQ3ttao4y0J5DQR9OMamiNIvQeGwvRm48rYozcq+hd5FLdM6Tln9BvPMzTlVcq15uBw6YXIzJhqYiH2Ny7S7xy+ob+A15/7nbNSfdipEsx4GknPEBrjaIq+Jr2dDjrlg35fuvqywbYhX6AfgUcL2e7eE4t3TA4iOCVHofdfW/ejqbdRyThyNwKJAv/NjiyAMmSQgVkvdoKrm7s32URBYjS5v27YE6fHNTVOqGlpzbRBZmbG4ESnQsMC9bgFuuFblhHoJeLGeVBcOCXND0JyvHsvl3IVfxwN58QhMdEOsjzeGRTU6dEskFiNkDHNfQqS3O87fHIAJXGK/JTR6t24M7c2iIrmwoPf8UkWjAlJBAdLfBPhMXUqHx8YZ+D+WhPipGUSEDKK7PNEF1dHehPoD564rrEbfSEVOT4HtOZ8i2H+1ph7xBevxT6X/iKHKevRcuYVpWb6+5MKbLoVWBliUVwvAuy8GEX7rXYEV9IGDbTXaD2izxspird+53ouYzBRF/7IyHWs8ZkVhV5Q3CQGbRB9kAg64bdNf5yu8apQyTT7Cp4tL0zj5eNQ9Ks8893f+589Q2XlJoV+Tn2NXrwDbVOY28B33LQ+OKeRbsD5c2r0EJzV1ITAkCZ7uHgI3Nuu9IpjHtrw4s4hZGcPc08VOcl9NMv2L7SLK3wO3mia1ndK/7kgJQF2EP1pqROUyyVMg5xnxGT4KzLJM9oehQWcbYd+pk1UO6hdmRXnaD6PTQzo34nlMMAH7A1XNCaDSH3G8ZVDCO5Ulau8tqRnqm03d+Mlys+NCUNpZjHfPDuhx3M7xjeA7Acb+6gGEyyoMefNdmPCNRcHmA6r0Tqg85AspOJL+VdRWX3e2/Q6ONTGoqXSqjTMoqqioR9rjMpJSFpCz8zltC9mFB+CxeQSzV/t0jOA9pGKtAcHNvWWQi7m/iQn7FQ5l4EFZzZja30C/rDOTFULkHI/jxB9nF6gv/XlvJ+729cLr0eNI7ezESEamwOUzWJIVIs5cO42YyEVt886SPvjOYLG/+8l38cLBRxAggWpUmqdK8CFRUmbQBRP9+VqJ7Yz2Nm1iZT4zp7C2H2sejvsdLU5g05Hqp7voO6xtlht5jpDgRFklYCNullWjYH2E2ip/037M9p7S+8p7x7bL1Nw/huO7k/HGRec9043yxgCYd2/9g/ZpArUc0719JQhAxvVhUSL/Wu5eXIuKwM67g+gMipZ5+6iOQbt9/XSezbkwIfLjD+/Fz77zT+iVIIYvJ69HmYc7wvIKcPN0tYDwyegPLkBH1w34rc9HxY03VV34x69+SwFgju+RR8MQ412gAVqFh46jRxT2kzY/g6n+Oq3q4zL2M/jv648/g8GFBnz3B53yt8Aoroua+t3uOgQcGsfln3YowLtB5j28DtqYgQS3ZV5Btd/I0EEti/t88mcQ4vEwQvxz4bPQikAJgKLaL4HigYF8VQP39+8Vxe8ZYyo0Ns+hsnoU33jmb9HUXyMK61n6d9hDnk9gLKBVAwfY5o9Ob3OtGsG5WU93MirKi7WcE5tD4ScBHYEhO+/5G44Kz6wX51pcTSE6/zmcvvQztFedcZ2fwVudjXNoFriZfaBDfCzb2+hYp8DTzvvMdrEwL6FTErRCX8G6Xq+++IH2yH0rk3W85j6WpX5PzsXv1n7H4zmGm/0ry6K/MuWt9fe1dd7A401+a1mr1dO63/5uW8C2gG0B2wK2BWwL2BawLWBbwLaAbYH7tYAN/t6vpex8tgVsC9gWsC1gW8C2gG0B2wK/CwvY4K8N/n4S6JfH2uDv76Ln2uf8SAuspohpDvqoB4FUEFstGXhmtX2rPXBcLd9HbSMsZAUIWe7HKft+8g6NVOqD3rXAgo+q48fd/83CXbgsoEPKchS6WhbwVvFdBdUI9qakzyNtl8BM5T4KnKmqr4AYVPCkGnBYcipau9xEtfSWE0wTmI9gLhXTFPyTvFTlnJzyxMk9u5ErcIYquAl4S5iD8F9B6jqFfVtrq1Sxk5CvQ1R5l4cGQPDtMVHhpDMj+MYyuQwz4bc3+rrRn5qLzQF+oiobpMq84fkpGKqqR7KHH9wTHQIVi9qvACaEe1lfgnX8PdIhSxynZeh22ovlEXAOkyWrC1I2uEzIcx1xbIRgNagTGCZ3XYhCEaWtV1GYchIvn3lTfzcPNSDYS34XXXcda/1iYBDrtpXf12r3VIAmnGkSl2g3y7MbsMbsy9m23wV/mW3Wz7XOwTyESDu7PwgLWJdLZz7Ch7w3VHKlzcbEtjcHe3B410GRtlzS+8p81kQQ6KrAumvBMCYvl3e+UTziUko025858DlZlr0FcwJMES40gPLRTZvkHvppO4r3m8VPXv7BPdCvOX61T9ap9IZTAW+1/dwWuOjASvsbQDjZL8ml+mY9nkEN62YFgBLAzQQtWIEKk5cwFG3uK8qFfM0szIvK3JyAS94oFcW+5CAvhX/5u3fE+fuEgI1WsDwzMQw3qwhpOVOtqFUyBft5YHxmCaHxPrIM+2fgSGqD3wPxqhDaMzSn+wiohGftwMFdTlCa99XLdysIA1O5z6Tjz8YqFEn4r/VOtwJqBF7ZlqjuGykAXevcDG4KrNs5MKTALPsq4SneJyaq+zI4IDQsXPskQTKmZfnXJ3AsIRKWSdiNfmHLukwFi7NFHZP+os07VpUDm6/dwYAo5O2OD9FgAPpThywNT3CXcNK+glS8VdiDQ32Rgq2FqnJkmcBzG/7si8gY8sP/OPUKqLzLcxBoIvTL9DNZFp51fWDXk/huyT/qNuNvmJcAHhPP9/Tug1o31pdAXsfIgNa/TxRZE44/LTBVBXbFxKOoowXbI2N0qXT6Mfqu4MkJ/KLxPNIjt8EvcxfGe2vw8KYdCqJdkeXsmfZt2IHl8SGcHu7XOhH0owI6fRF92LdqyjE2P6PwNPOzvXV03lZlX96ThOHY/5+9946u5LjvPb+4iBc555wxgzAYYHIkZxiHcTQMIkXKsixLlq1nifbqSet9/sPPx3v27Nnzzh5pTVYAAEAASURBVLHX3rf2rr2WREqySJrkMJOaIScHYIBBznGQc87A/r6/y7psQJjhiEGWn7vOuei+3dXV1b+q+lVd9Ke+hYG6MuzaeQAjq1W40tTthoI4aeZGb5sb8CH0y2s8Rxb02QhZ9g546zGmbQLjGDDI1GXTl5njbJcMPM4PIWTTh9G2IwKUmWuoMKz3/Ujh9KHsSAWi7hDFVkJTBgSkQnWoVzAM8Ms290D0feL73zJZW7c9VBSv6RCGI2h44dJV5GX4CpToLZM41jB3OEmBY4JVph/3kLhU1jXwMRNkP0+VR8J4h0QtM+zOUtxougq/0TzEh8Sjr61JYENReLbAUlRHvdEThtTwWVH99UeljxP1vxzBnPc8aivnBJAXu8x4Iy/JQ0DbSdTXT8uy9J4ICoxHlnciCDPXjnXggKh/+wd5ISjSofdPiV8TJXoB/PrGUZAeoftTPl3ouDqmwGy1gP270kWNc3xEIUAzOSk8LBUJzhYE+XkqvEtfdM99j6uqOVVcGWo7XGVGcIswO1Wj1wXpK6kCe8+xP8HbP/lr9cuMl7ltr6bD+LQBPwzcOkR5l+V8V443BgO2o72hzF0PGIcga8PAP0t7flwntBjF2o3gI9V6WdcIy1lD6/WLKEz3c9cRc451jR/TN5jjMUfyMdkiE3+knHOilxUK5TMtLMzpMUKxDMtrMhFjUuBfuSf7KdqRoKxo/6o6c1posCpAL3t5iFq7N2KiPVG0LQTl9aJm7bsmsK6MIxJ8ZeLTmgDLa66yE5C9f3jSPeHG1H/aqal3EJcFymWg761rb3XXpxYB/+mf5rCqEyCoBs5no+0jA4PVf1kngzDPHEuliZo5/ZUJhO4NcBsWu1OBQ8fyFCrqm0VtOlSB0qmFSLS/26Tqv5GBiQiLXEBn14xb/Zeg9cUP3nCnw3LiRBvaLWrrEVS+9x5G++dBaDFd5I6nBJ6uqbwm9TQAQaLcHZzoi/u2J2KqTwBOmZziuTKOYVHZ1TxLGsMy18r4CZPvzbZda0N4o6kdKVtLdYxDP0sfPSOTkBZlQgU/DLyHFSy3pmUgavpijvnSinepPbliBMe2BIJvBf0yLVPPrOmafYKOOkFJysoE2oFq1Caw32dguVBNnNAvt9bA3zKV41WqWO3Idk2Wik/2Vp8VfNRTlOzXtF2seK4gJ+spbUcZMlHonSuuiUJmEgbTdEx0qZo4901bOiEAMMdZDEnLs2hcHUNUkK+o4w/pMdbHv3r3NUzcdwzXJka1TztTXa/1mM8fm7IVeeFxuHDmHY1P8PfDuhewurYKP1FRPpA9i7c/uKzwb1PbdfUHsX6F4tdCUX3mNdxorEDptm/j7vgZnK2txIFSJ4LC8zkgwMuXzyBLfDbzujX3fxL/eBn33/F9vPeTV3TCQm5GgELBHL9xQkN5y1k887uyWkPVv2C3tNme3q8hwPca+hsW0VB3VcZQodi7b0aA3julzzmIpmYBc0U9mOrwfr47saPkWR1fc+wZH+ut9yVIywk7QVJX+0WlmGWRkrVX20/SUCBekAkoJhDkTYgrck/O4xiM/VeGKLGzLm4M5rdAfogD8TL+MGMLxpv3iJeJC/L7Svxx0ol4ZHovo7l1XNX57y6VcY6PJ4ZkiB4VuKZjOJYF82rtuzb6v433t343/ojH2B43Bh7b7DjjcczGe7Efv9nkV56zho0gsPWcvW9bwLaAbQHbArYFbAvYFrAtYFvAtoBtgc9qARv8/awWtK+3LWBbwLaAbQHbArYFbAvYFvgiLWCDvzb4a4O/X2QLs9P+rbPAJ4GLGzNMgIIvJgkI3QwG2njNZ/luYKHPksYnXcsXqnyujS9NrdfdtysMXHLbBAOzme+/zrYlIxrFy54KURw6eJeCD2l5BQrFdvYtYdV7HD3CpFGxl0AAX1QTpKXqLmG0+Y8Uu7gs8OqNTlW1pPorAV7G/b7AFRE+AhELXEG4jWq7VA2mUi/VNJnGv1z+QCC1FYVHuUw9wblkgX8J/b0gAF3R1iK3yue7nS2oEBjhq8kZLrBybhbOMC9sKyrFSnOHQr8EQkKjYjA6nINzja8iaXEZTav5eOpIiS6ffWjHPrzpH4UPT76gsOFLDeWoGBhU9T0+IwMhEEI0+5zeiBAFv6Xeq6raSZiY6qCFASOgGh2BxpDRWRQUJd8UGjEKs79OuZi4VuiXxwz0y30DTRkF7SFRSP2kQKjkhlevAK0u8MrEV8B02LVMsTnGLQEsa6B9CFqO9/coXD0hMOPwzBRm5kS1WZaxt4IMvI5LHFdfLbcmsW7/gbueVVU4HjQwihVI4HECat8/8TSqRTvWGZ2ABwMDFAj/W1H4IyBV1dGCg1t24ZxAJFw++3YC4aVbBcJDZy78zTro2hqfSz0biMN6nJMaCP1ag1Ha4zGqRN63OwyVzTMK+U5iCTOrS8hO9JNl6udBmJeQGqGRASkPfnjM289Hj0em7UV80LCqlp4vH1F4mHGsgdAvfUhMiCcqRI2TAM3exOuo6xVITYDfSL8AvFMxorCXsTnLjXXNse8Gnj0Q4i6Lldntqo63JKqiEZJvwqJvXT6HFfELbza2gwqK5e1Nqg4XsM2J2ppezQrbbpQoKTLdkdkpVfRVEF/OGsD3apNreXj6ugZZMpvpEBI+11SDLR9Bv1PRsQLE+KtiYUtbHUa7qzQen4/Lg48dFkgyYCeeKc3AXz7/MrJafVAg/ofXUZmYyt8v/ssrUkcaFPqlj6JyOCFaArlsw7w/P9kZRTi892E0tJaBStunrr+p+YmXJdUZPL2CQJVdxiUgRuiXy5RTqTtm30H4CAxPII0TFxJlCfuz4u9oh8PiVz888x6eb6xVcGxmZRgLY62IfugYggZGECJwEdWFmdfOgDi8dOV9LT8D+nUO9Om9or19UN7Xgy3RLsCN8FPV1Zc0LiGc43u3Y1duFipF4VhtGpWOkQZRS5RzVNi8/86vKEDNZyyvcqkE8hxVUgk+vf6OCwTeDMRjP0twh8F6PnpfJKj8bD1mjUPYeMTRi8mBSb2W9zPnmSYB4bJ6F7BmoCmNIH/Yjoya/w8z/lRA+6lb9vOEsFgvHvnmn+HsG+8pXOcjIObUgo+qKO6QeSDVFWNgnrLixFdJO9u2NUhBX6r60o8S4rpcdlmBvEMnfoCfn/o7zE5PYFzA5UFRC27tvA6Z74ADRdFo65lUGI0gLT+zUwJpHd2Dylfq8XCiANReIsctYVme0zunAGMtnUiN8IWvKA+HZ+5FcGAfIn1nEbWUrc9FNdBFUZhfcQBh/l4YFAVb3oP5FPFF3XJ/IyRLX8LjzD/zTp8aFfUunI1H8Hb3x+qlnLRAOx4I36uKlaZesK6Y8jPHWDYlosxJP8nrCKN9K/zroKovvz/0jR/qlm2QcZkG97ndVxCJSe8VAaobFby2+qc5nwL0d3dha36rG0RUI93kD8uT6TNwAkhVq0B9AtYxEM5Nj5LJOAJGp+w6oWqifeIjnjySpAA44dTepi4c3P0/IzpKQEqf7Qrv8drEe4sVCF7MDoSzOAx3RQUiQeYBcFxFKLOyYlLj5u8IwvnTo5heDpUyHlHbh0cmyCShrfD1LUXgWpf60gUpt8d3pOH1s73YEi8rQUSKwmiwS5GVNjHQG/PU2DGMnZl5AvC7gHv2YdynLyFMzT42JU4mQbR14Y/uPa6+hr5AoeuoVJlEIKrhrUO6ykFIyDakRAyjrmcQZ6qvq4+bRZwCqOx3zpwZxd1HI1DXKJNH/IYwJWrVWan+CBCokTDpyKgfQnf6Kew8szCB2dmYdX0+y5p5dsikFAMysp5Ojc6hy6MOEYVhCGwOxOTyBJwhQQgPdSJahGw7ZT6KX7QHor0CcPLcDcRE+SApRHxz1n3w8W7RMmSdjQ6EqiwbBVFrebOcTKDSNYN1jMO+1NQFE49b9mOsx6ZOG0VS2pV9D8d2HIvSh/M7J4NxstpnDcw7fakJtFNIlBfSArzdtjPn2IY5+ebc9Y/j8xyP/aLp4/FShPiaFIGnhyQ+beAb6oPL7wxoMlvzApEdKYrI4vdGpz3wYFEQdtz3ffR3/EghYU7qK5O+l37JGtjn0993iKK5d2ic+Jx81NZf1nHc8V2HdEJLQNQQukUNt/utk8h44hncv7wCqvezDl6qu4au8QEFPnO/9yx8yocw7BhRJfidhJ/veBqBSSkYlnqQ6btNoViWG5V+56WvS87bIZNexvHyhy/oNZwAkZY3ijPlfeo/jm97HCtRnTLmiRUl3Sacv+ICjGcmogUintBnS8ndhpwGP1lFIhKdtR1YSJXJJAKsr0bEwS9yCzKi78XcbBc8dk8hYGQONSstqBQ1c47Phkfqtd+ZnulDfaNLcZc2SUr4HhJCGtWX8jcEP8b37Imf0NUUNo7taFd/vxAdIwX5DWN23hNJ0b6IjPxYjdlq+8S0VBdAvJwh7XEG8du+pfWVfdLAsEudnuNfqrbHCejLNkebN8qzcZ91ujg3Cn0ygYv7nAi4NBKBNY9JjRdcEohF+d1m8m299+3sm7Zi4lrbkTnGLY8z0LdtHK/riZv8MW3yJqftw7YFbAvYFrAtYFvAtoBtAdsCtgVsC9gW+NQWsMHfT206+0LbArYFbAvYFrAtYFvAtoBtgd+ABWzw1wZ/bfD3N9DQ7Fv8dliAS5a+9u6P1mUmKkFUmCIL1y2Zao2wvehpfZG78WUs4ZaKxevuF//Wa262f7MXnDeLv/H4rRSHN8a91Xe+SOVns/C1+wXSFdhhWtQGreAvFcwINXySWtlmaT6aVSzqhkcUZKWSKxU0k4SeHBcFz4H5VsQG7FHQlddSURNwKuBb1VyPoi1F+nLcQL/v90+L6psPzomK53ceuVuW2Z7GqYRstAdH4M2TP1VIliqZXPKeSr68x0+uXnC/RCb4x5fcWQFBCuXVzk3jwH5PBY8JmIYIHJzhlKWWg8PgEEguWCCC6rkZFzAny/1SgZYfgn9M+4XKF1EYEqHH9oSvKOyRtCTL+QrsVwAHjkWGo1uWU5/NXMWjmYdUlZP5I4xMGC81JQNdAi6+7zWNhkVf1NRcRezsjIKvBI1pc4Z/uPgB2vplKeCZWf3+efzhC3jCMBvrwmb1lDDDD7+RgnPX1kO6m+UjMK8Hw6MeAhtcVljBgL1Uxdz4Ut6qJJb51IO6JDzVWgnJEO5mPSHIzTyeqa5WyJOAE1X5uCQyoTEucbxRmdiAsFTwvNp4drNsuo8RaicQ2b2yjOxAf9y5sojwrdtUddgA6meqK8ByLZIyYVuwtoMYgTBmRGXP+izuxC07hCiZX6NwvBG4ZtSsvc8KeHpdATvaPEf8kxXEtiS3btco7fFgacmX8S/viPK0BD8vAb1EDXBkTpagnlvEkd1JCknpScsfglQXRT1xRdQmBwYGECPfW4YWRHlyRcFgS1TdjQlJQU7MgioHJ4R5o6LutIK8hI28nCWorGv+FTCEEB2VTnuHljDXN6twDRMjtJ7yhyFo/kmbwii5GaXYv2cBGZMJWgcIgVOF0tchEqmDq/i9rDxtZwRZOUGgVZS5CbRlCszPdqWKlAJaFUn7J+RvABUDkvSJ72D8SEmP8P+kgKHONYEjA3wwuycX940Uo2GhSescfcVo9Ti2JOSjqaURazIJgCDyW75FmK16V+F/+gEeq+7p0DxSrfyd6jKc6mgVOCdSfQ/rL6HJ1YlqvPz+z3HP4S9jf5KXPhch/0OBGagbn9d8mfZI9UgCtoR+Cfc+7B+E1957Q9N78u6H8JOLH4Jt5rV3fqn18dljJ3RbIOqsYzMe6ucyF7twrqETzeKPWgZ6UDE5Jku4X0bEtjRMy9LrhV4uZfSq3kaFa+i3CJeNClzEtkqQ6vqF9xXqJXyTn5ynNu5YCsH0aCcGGhoQERHhhogJUPUMtOBSuQt2YvkyHfqa6kknJruHbqrex7h8dquPCEwO0DpBqNiUI+NZw7Qwm9N9Qwq5z8yu6PWM/51vJeHa9Vk3NGSUMY1CKdMwfSrbJjpHFY41kxx43sCU3M/6SjrQ4ydl5EBawS6FUqmm2S4MPm1TkOaLD84IjSjBsdiL5cBVhXsLir+LcFlanvAcAa4tMaK8KxMNqOD7zi/e1vgE59jW0tNXFPz09xcQXcCrPVvDce7SsPreNYHsCf8utAwhI8cXFQLjzso1AQGe+vGbH0F8uCjjikFmnB6or2jWe1RWuxQleaPjISdwurVC7+HnsxNDI20KAnZPytLxAtXmJX2shqwZs/xhGRaENSqcRoD9lTfPKzTNSVGBBenImUtE6t13Yr44CjM1bXqOZWktN5bBo6Lum7RnP1lIlJ16Ve9AO8dk5ONfa36q36kC+9Lf/YXu07bMG5eFZ/1gel1DcxgdE0XLCFG27Vg/ltm3awCz0j6657u17phH2Kxf431qLp0yUdAr6qW8H9Vlh2c9VKHTAVEF7plCw7Vr6r/33P8UTr7xgV5DsJRgt3PpqoD/s+JPZmQS0DYshHpipM6lfB3rKEHXpToEiUp6j/T59JH8GAA1LGwncmLnRQl3DsEJuxQ8pWIwQcblqRY0CJBH0DlIxiYVw+KLBPqlHU9dGEBinq8o63pqesZvME8MnBBhVDOp9ksl8ZnlFvXnhIDbh8bUpte727R9mwkGD+3eK6CqQLBSQBUjtXjywCGcaupAZmwkFnPkuQQeDFnqRUKYD06XTSEq3EsmLHigoVHuJwApg/f4Csa8lhRuTjwRgenLg1q/2fYSg7as69P4LK19i+gYFB8pdifAe2NgFbHSnqg6TUCxKF9WWAgrxtJMh6waMI3tJSEY6J1GUniIqK9KnyMTs4pTY/BW2aC2rTipFwR2CcaGxflKXxWMwYkVLdusPKfai/kk6G1Uqfl9YzDQL8sqMcpvnbKu1U8d+93vqz/g2MWq4M70WA5WleSN97jd75woVFPnAlR5DZ+NITnVqX6Bk3FMoB0Voo7wEpX5cDcAz2uo9m8CbU+ovb1nGn1Drsk96eEy7ty9oNcQeh9enNa+mu2OEyeqKj4EFX1jxe/+P+XNSM0r0rpqJliZdsa+vnkpB4M9behpvozYB45jUfpE9snZcUnwF6D4ynu1mpXw/CIk9ks/LvAvJ+gxDbb38LsfgE9QAlquvekGnr3uuAv9v3gey13tmGluQEKQTFwYGAZ/3/3j//cXmhdCu4mh76KxeU77QULwhH5ZjlSPjQkJw+unqtDdWa998N13BeLuI5Ho7k7BQGiMqjxjogXzcQUISQhDdECRQr3ppU9ofvuCzmIpvx3NbzUix28N7/xyeN1qE5xswmDaJPNG5VyO+SJCfNEnoLAJQZEpKMn3wPtlH8PT/H15buyCAvGqxj4gqvnjY4gJm0NAvCcmF6LEP3m7gWtT3lzhoaqmWZOmDzocKQCvX7qMOVMxONuO4f4b5ra6pY/jGCdz2x6sLvXhwKGvSF/VomNB2op1fGx2GAf3TqO8cli/U63c6tPXJbjJF1MfzCn6V2uwtiPrcdrO2M96/Fb7N0vrVtfY52wL2BawLWBbwLaAbQHbArYFbAvYFrAtcLsWsMHf27WUHc+2gG0B2wK2BWwL2BawLWBb4N/CAjb4a4O/Nvj7b9Hy7Hv+m1iAL143KmgSuLmVWirhO2sw0B5fyhIAeWr5LgUkRhyj64Al6zVm/1YvJT8JQGAaVCY0L4RNmr/OluDOQ7sfvyXokCUQy6KnB16VF9nWYABUK/BoPX+rfUIPgylcPjYYf3v+lMJ8Ib6i0iqQ2eGYbAVoC7K/hQdil/FX77yryrtnGmr0/PZDY/j5Gw0IlaXJX6+rAxXjeN13HnxcgIpxBYO3BzjBD6GLF+RFfnaQA10CgIkcl2aLAPCsvET+0uH79CV/kyzB3CwKsnzhzRf0fn0CUEhcD6e/qvpSabZxYgxtA72k1lAl3wmAEiZ2JKaosnCnQMCEBqm0SXg3VZZIZ96fSk5XJVBCxGMzY/CYn1OY+MK1dgEUe7HT00ttQBW4/bIMryMsAeMjfSiJTVfo9N7i3SDw7Ou3C6cF8hjv7lAA9T5JN0wUiHkdQZKbBSuotlkc60t4voDf7MW6eeG/8frbgX55DVWrzct9LnlswN/N6j8hAhOmGzsUKGB9YX2bkDKgjY1ynonHZ5gVJdSxwFY3bGGUiU2ckGAvzQdVc28VaC+v0RGFywmZG3CUgHq7fzteOlut9ZGwL+sFQeSzouJHpTYTCP0yWJ/FnDNbwoQXP3BNOjgefi8eiL5PwQ5znls+V39bmR4yfueToF8CHwSwjFIiL+bS1yZwCfCsJCfC/VYV+BkYF5hC2sZd+8NU/dfES3fsVPVTA04yPbNkOBWVCVebwCXgvbznsLzgUmg0wJGBrWNCR5CS4itLrnsqKGWgbNYLAkOnXu1VAHjPjlAUr6VoeyYEaOzXN9Cp0BHbOYFagvIME3PDKGtq1jZHP8R6wvYwNu+CRQkGU8l3p4DBDFT5ZhtnXcxPzcRe8T93RMfjvbZmBYB2FpZg0l+UPdd8QaVgln3jeJncowIRB/dhqrVd43lFe6I4PFpB4nPtjbja2oDVflETF5Xw169dhF9oBM6IEvSqw0PbZl5iqrb1h+KT0Tg1oXk4vvsQZiZb3cA4y8hnrQCvXH5R80qFYKP0y7pPle//dvLnqs5Jv904NKDtgJH1e2qRSPK2wD8rGceiM7WOGkXJJQTqPcfGxgQQEoXXRRfQRVsQ2GH7nugeVN/XKnkybcT0bYyTVbxXAaoR8af0ETzGD31YWWMdpkcEShTta6ZJBVGmyUCoyqpIybwyzr48T1QJeMU0+J2+gPXd6msY1/gNTUz+LE64lFc1TwLeUv2TICADQfK5qDiMt3Xod9ZdExifCovcMhDwjM/bq3AeoUsTTDvkku6nGt7Qw6btMX98NrbdiUlREC0XeFEmijCPVCllYFqEjHdvCYOv2ID23rHVDzVts6LGGiDgpQOtHefR1DmhbWjvjkPwb1hAYVA+Rp0too78uExs6BaIcQWhEZ4YW3EgPckXIWEe2Lk/CGNt0wrIXm6Wulk7DcJ/VJDcd0c4In0cWJa+erY1DK29ogydK3nwLERg9Agqy6ax73CYKsnuCdmNHV/7muaZYwiCupzIJJw7JmcmEB0TogAtwch2Uf/lBIYsORca74tlgYh3bo1WwLSpfkzBPz638TEct7xV/7rWFaZp1HuNijLjWgP9UUBaqgBrE/APCtX4xs5GaZWrMpx55UdaP1gnWP9oc1OWTC9AwGgefyD4uNrS3I++6dRZB/ovXtbyst7b9D+cDGLqvClHE8/UP/o/3o8+q0tgR+MLGY/PaAJ9Y0vboqplJkTvQ5DfCM621yNF+pL+rjaNtpYYI4qZ/ZjLcAoEuYCdpUEK6w70ueC/gf5O5Gw/ga2ebbheK75J+q6UNKdCsNPeq/Bbc8DTYxEN4gZZL8ql/vN7hqiveo55C3gejAN3PoLW5uu/0qZoI344iYC+8s2rNdr2zHOura0heGUVR2MT1VcRkGSFoy/88S8FthS/z3FVZuIkTp5vxnf3PIGXT13W/oY2Uhhb2h3tREi/V2B0qv0uLq4iLzcIKSHeqDkziQmZ1MDgJd1Iw0d2ocovAyedEPplPRiS4YC/KBkn+zkQlOCLRJlUszy3itr2SQGjRblcIN7+kSWxicC7k/N6fEn6mRnJy4XqYfUnLDcD7LLc2EYJQ/OZuZLF+NKqHmPfX9lcpv7IWrc280P0WaMT64FFzbz8YfwbjRWa/4s1lbccn5lrPs2W0Cj95fZkmTwjz7sjK1KU4yd/Bfpl2mnFrjoWNLOG9y65/CUh3/iYXfDxGHYDzEWZ4ThTOYAD+/5ModQDJaGYWuxBin+oTlTwORoDf4FUWb7WQN+aXPyE1jmpMAqgGp9g2lnX7BruTTiIAK9FzGdlq7Kvacvsu4dHXW2Y6eZLXxXi64srs65xlUmDcC/CZcKFTOzjGH+nMOkr3XXYnboXDQLGFySJ4nRVvWYtM6kbD+9PRK+szHCHIxdBsbW4em3K1f9Jnfb38cVdRTsUOq7p+hCBIXt04sOcTOhqaJL2FBqMwLBCVHzwmqoV941vgZdHKIYTzynkmy3jtuG+Dp2swD5oskXWUhCFZI5pCDkvLmyHf8AAdiY/hcaeMvzg6VyUS3vgs/C3JwPreFffpNZDTqxku3QI+DswXIv4hD1utXD+vmRgvSXcPzIyin4ZD7PcfUVhfmY1CF4C2xO6TvUZluOLSMj0R2iMj9YH1pPJiRH4hd0h9X1C7PAj3JEizym+zBr4+yc8JBY3OuoxPbmIkoQilMlvG7aVw7sCdYzI/HNiGfP+jYOhuNp+68mHG3+DcNKG8TfWe38R+2yLm01m/CLuZadpW8C2gG0B2wK2BWwL2BawLWBbwLbAfzwL2ODvf7wyt5/YtoBtAdsCtgVsC9gWsC3w78kCNvhrg782+PvvqcXaef3MFrgV5GsStyr+mWNm+82vhylQxJegRQfuQ4OzF/uncnR5agNOmbi/DqR7K9Uxkx635oWw9djt7vPl663u8/ATsXj5pX5VvtotUBVf7puwEfylUiLhJQPcmHibbfkS+kFfJzxkmXq+8CfQV/qoJ7KjjyrM1lCyFWudV+UFeLgCbEyja0zUKEWVq38wQpebxuziOtjSgH/7/JxuEJPqn9kBsiy3vEgnHPt6fZWCgw5ZCtlDKKexxhZV/6Ud+HL4WEyCqvtSwdcjPNKVdQEECPgmZWRrGscE9CXcS2hm0kuAHAEEGbhPNWAColSKDXVGqiLsVHSsAjNb0hawvBSGskhvePWPgmqc8XIPgs9UmKUaabP/FfTcWAHVjBnaVi+hY6YB56oHsDzfjiFZhjchIhaTAp1Q9Za2I4QzIrAfocTNAsGKWwUraLcxHus0X5wTdrvdwGWAbwWnGuj3k9IjxNcpyoYmcGnyQzv2gYA1FVQN8PzMXQdwsdoFIxpQlNcQFjPgGL9vBFV4zASqe+4XbLF1chweUo4xohRL8JsAN2FRKs6xjpak71d1XwKVrG9UnmU5ePgH6PGogw+6AUCjuEb4dauorlkVeHlfAxNyn23GcTBrHUDG47uCXPAt9283EAThZ2MgAEeFUQaq/vr5iXqlKPOmiTpgoL8XLl6bdENSjLO1cHqdwjePmUD4i8/HpeYJG3FZ9amFSFFpHDJRdGueuTA3AIvCW9Y0TimcuZwRAoLZzFOMb6CARoNaPoxPOzNYyzLh7iPIjxgDweD//uJZrfdUZH6+okKB8M4gUXwWRT+WIdvGsED8bNMjsuQ4VSvTBVRJzchVyP+u4ixRiq7HoKj88l6EyBkYX8Fhf1HrnplW2K1zoA99LUsI8ZlChkcQDm7djXpRKyyJzdY4L18+o1ArlTNZPxkI6xLSPVVzTe3J9jW8bRLL3kvICMtDpkB1hI2pKlyXmoqx2iq1CQry4L/swOG8bNQKCDe9GuuegLLk4Yc3Lp9WYIj3YF7ZPlinmT4htcGK8yCkl48A9Td8FrZdAmoEb7/19VgczTiO8+IDCe6EhoYqoMrz/BDQfXjHfswiDhnph3Rp8jUsuO9p2tJGf8K0fH0CJQ8uxVLmj3niPelTfbZ6wXvSR++xLErnoTuCkRO+hiu1riXE6WMYmA4/ViVfPuetAmGrhVbX8uO8J/2FY+rjdJmeNRhb8VjztUtYzO5AvsNHVHhLQbicYTTLW/0G1Wo3qvrzeqbJtsstl643fSJV8T1lEgBhq/HRVQyML6OlW4BMsW1L5xSovNjaI0vXd0wpZGjA+aDAUDSXpKJ6uhbNFa1IiCtCTU81osXXJyY8jo6GMlXp9RcV35pJB4IFxoKodna3uyBRoxIu3RS8ZTJMU63g14GTCqZy+fXQ4EFgbFkm76yp2rDHQCSynznuVs/lM5vnDCjxw77M57Qtjy1VQTBp5ApYGS5KwwH5J1B+9iq84vzhKXW5X+qvtY0yHYbNxhMEOo3qrCsWtO0XZYYhdOtDOPPqP6vvG77hWnbe2NnENXXPlKfZ8jzrD78TQHMWPobXy55HiHeoPhPTyU8UFeMSgeQE0jbBTEgw3zO3FGv5GwX2ksJD+p1pE1JjGVJR+c4tT6K5tx6JojyvPsIkYNmyXA00mpMtgF31lH631qf5wR5XexhYQbhzFSura2iocYF0fJZYUWkeGalDj/gKX4F+qeA81h2BytZ+rTuEMwmVe4WIgq2o4VL1eUmgv5Z6WRkgcE1g7SHEB3cqoMz0rPYyWTUTtvZkbxdl4ga1I9s2fcayt5eucPDY3jvwTk25Kqd31Fe7x1v0LaYvYTq0U2lxgPoj61g5zumDO7IDVLmU4G1YnA+melxKvqZOTM99DOfz2ODyLKqaXP0+bd7XM4P9if7olfobtOiH8+UjsvrEiran2rppUUxfhseaqH8HrCI5LFjr2dyigMrTAj5K/za75FIwNWVint9sCVsa8P9gvo8C2xvj0g/RLlZ/ZI1jlG05Fnto90HUdLoUk0dGRsxtvrAt87EzXSZMxO7Clcradfch2EuwniExYCcqBSIvKPkBthc16XiE5+j3WEYGAGU7LUg8iAvXf6zXJSSJ+r0omk9NrKpt6XNvNpYiaE7wPXMuR9sfyzM+2dsdn5M2OoZEHToiDb315djy3f+MxGkPBBwpxLcL81GSkYzyti619faQcJ3kVTExqgr3X5Kx2JUbXeCEmQ9PvoCgtDz4HB3BnikZb/aN43Jbq7apujaXH2fmd+/+Dv7bj36hq0YQtKWvTt/1NI5lJ7j6a/HXVR0t2Ce/RTp89qOm/jWd5DDRNon0lL24Wt+M8MkBTHl5ioo1cPqDWoQmhaLxrUpR3P4myk+/hqeW7nL/BiP0y7Zw9ryMFfc+hw9O/0j6QC809zfg8fRs/NMlUSS2jMdZb/x8pOwEvC5rnAT90ogowff3ZKDq+lWFfo1/08L46A/be26kL7LTZLKH9F2NUt8ObXcgN0vmLI3IhA8/H4SHOnVCQMrkdng/dBjDVRV6ddvQde3b6dPCY7wxNe/Ues0JG2vRoQiVsQmhX46b6DfozwnzEwheXhXl8iWXyi8T2yWTW3pXltzluxHw/Si7656Zz2OdCGTifB7bzWzFNmu1+edxHzsN2wK2BWwL2BawLWBbwLaAbQHbArYFbAsYC9jgr7GEvbUtYFvAtoBtAdsCtgVsC9gW+G20gA3+2uCv4AMi1/PpP9/5bazYdp5sC3wWC1ghParDfTvl9/VlL1/UVoh61oqTKq1DCv1R/Y0QH0G0hsoP1932QPhe90vidScsX6zghOXwp97dCCxYE7rZi1rGoYIgYSMuxRwmYCCDgZy4T+DDwCP8Tuj3+d6fc/emwYBXfOlcULBd4xEiYfCZS8OHV89jQtS2nk7JE8h2ECcFuuR5qqsSjKWqapKcDxMI92RVuQuYTc9CgUAwhPieztkKQrtUCrvaO4EL9WWolhf7BDIIATMdhjNVLQgecymJMX5R9hY8HBGDv6u+pgAvFX2pvttQnIIPXnsDVAiuFnUtwoaembn4y5/9o6bDNMdkmeJgAQXDUkPRvTqH15vbBBAs1jihomJs8lnWNKwQc4ZnoKhw+SOod0jOlUnamaoa+1fvvqYwBu/bNTcnwJbAxAP+WBgaxB2igtwtgIf/rBwP95f0d+DVcy3ITYnQfBwYn3YDjGapej1xG382g4LMZTxnXpqbsjPnrFsDTPEYod/NXsBb49/O/ka45KDUF6oOEhZnYH1g/StKy1cImLAlYXRTJw0stvFeVhjGnGObZT341sNfxrtlFxUKIXzNujczO6tKprQF1ZeZPvNSJPXusqi9cpnquwp3qAqt90ivXsN0DXxLmNUAsOZ+m22tqpHmvAHyzPeNW6Ocu/H4Zt8NqMVzKwKWDXQvwUva4dbkSAivjshUAXREbdkA01RNJBxckh2JkFAPXQ7epEufUNsyixlR/0zZdQIhHq2q4hzoL0qLFpVVE7+tax5Rv5OtsC+V8K7+rFOVSl9+71Vs3yd1XEDlLAGJV+ZXBET5eHlyA1QRamd9oGpzcMIuBTMNsEugn7bjhyB2h4Dhc6I8S1CFwArBj7sTUhTIJ2R/sFCW+Bbw10Cxe3LyFRRm+VJt78en3lJwl3B3n8DBxbmrKPJOU7Xp0Mh4BX/jpY0yzOSU4Lu79uKfTr0hyrcCCXd3wjc0RNvM0vKSwoEPluzF8tU+DA0uw1uGViECkVPdnHmJmA3Fs0974MVX+jHfNYq4OIGMxr2wY88q0gJS1F/Rd9UJEGmgs4htaZjrH1d7EFC80dumgA7b55b8Izi/eBZxB2KQ4fUgMtPvRmBAvKrTekxF4uVLLtVA+l8+786kRzAQPoicgGzsSHgMr5T/DGPjXTicE4v8lHRV8uVzWts+FWa5TLi1T/Tz89Y4ahMBm5i22c8qfA4zfRWYlXbEMlnoW8SWrEcVeJqcHnbZ6qP4vIYg2+34D5ZfeuEu9Ha4+g9ex/6MkxR4vfFbmpGP/kRERCAuukRHtzOzI0g+9hguv3jGDf0y2tzAKB6LfRRvDL5lvVT3DdzIiRr0DdV1H0OVxVmBaOyDKOWWCpg4qs9BOxhbhMX6qDrrlvgweDtLMDM3KHGWMTjUhS293oie8lRYjnYlMOkUldMAX5nYke2vKr3JoviaFSv1X1Qz2caMgikB/HmPePgdDMK8AGsEJZ1OT4SWRsJreh5pIcHwivHAdO8CagUMpbLtI6M7Nh2HEOQNR7kAb2W4b3siPEZncGMuCtEZK4gcbMCQgKjTgysY6hc1VwGsCWBSDXgzANhqvD6BPsNjk1B658PaTqMSUhG/5xlUtY7JOKlIx00EzUwdNzazpsF91kMTh99ZzttzvUE48V/PjSJpKFBtSL/JfDnGPEE1/54rUjCWsNEfZywl4kDYXoWGGY0wpPEPVMdmXZqb8Vbol22Hytb0LaxzHAOWiIop6wP7wT5R9+Vx5pUgOvepKjvm0YPs5HA3AM3jfM6crKe0nKkS2uLpUFsWFARpnyFcogLeBFO5soFZnYJwJusHQ2OXwOD+q4iKFtVumdcxJIDm7oMhon67pKA36xvjb5yExmtTopJR1XUJRan52JObr/6G/RmBVfrV6p4ObI1LVj/G/pB9HifccJLD/IIv4h67X9S2XYrBpr8+UjQFX5kEkJkaLmMuH8yteen9IyR/w0OLGBN1XU4Wqe5cRIRzBbEnUjHd4LIT+6h58SVbJS7B5ta2jyb+COhOMJqBsCqBUr+Mh1B65GGEL1aismVG4V3WM9rVSbVVgUzZl7C8jMK5JnCLP4SATXju8T9XVVbji6z1zsRhX/nNA0fQLwrEu9IShLp0gaRDY6PYmr0L9M9G9dZc83lszZg+LueQNIJhVDVMITNvSgFwa/oExGmTB05E4f3TLiiYEwVY/1keVJHOXd6BC8vTYi+XfXm9n6jUzi06EL0vEo9sDcRPTw7Ax5kO30IPhC7LOFRAYCuwbb0nwXczbmG9M/WCdnzoGz/EHcUyHk+ZQF7aH+D9f/zftP8arW5C9Y1+vHulQtsE2w5X4OhfjMPTh1xjrkmvNfhK3eMkHqrhV9Sdw0L5nE7mIfTL4JQeNjNDVHYPH8S++G1o6RrXfsqUIbdrY83wcnjr7wFCv8/ccR+q1kLRk3ZOleMLBIZlnscmutS/cBUATtb52fl2HbMMS5sg0N/fOY/2puu/4keZd7br4M5lRBz9HTjmr0Dmk2GLKH5T+Z+/IQgz/6koDb/edAUjY304sN9fxzbAH+ByZR2amj/+3Wj1heY56HNCS76D2e5yLK1Fqr+akLre3j2nis9UBK6XvoDq1iwLTi6yBrYRqkRXdbrGR988HA6fhLtw9sxL2p+ynzb951MPxKDbNwLL0hcc2rIXK3P+iEkUGFvactfADNKjRB3+I7jbXMN7mTpqvS/3rc+z8dzG77f6fboxLr/zntY8bBbHPmZbwLaAbQHbArYFbAvYFrAtYFvAtoBtgc/TAjb4+3la8zeQlkx09sp+FJ6pR+GZdPAL+zhitssqgFxWrfM38FD2LWwL2BawLWBbwLaAbQHbAje3gA3+2uAv3yZ/lo8N/t68fdlnfsss8Ou+WKRi7xuDb+vL3vQn/hDnXzqtAM7s1HpFVAOibXzcKxNlWFn7WOFs43l+twJV5vyvm09ex5fEfMEbFBSkyWz2wvVWL0mpKsWlxPkh8GuFfk2+zJYvXK8MlZmvN90yPwxPCjxLFd2ao/k4MjSPI08GICtor8KXBGiomju/1uWGJw3MKW/REZYQoQq+PEYIhYCsR4gTVaIURnjzQLyo34rKrpenQIkCqBwsKFZV3tHhHEwuiVKdpJ8SG6P3d4h6b7Isbb2tqBSOcJdCb6rkLURISMLF+/1dS09T/bU8LgPbFkRRUuIRxiN4yvtXNbuWFQ4W4GF8SJY7FsXhcQGHCSInlXrhq7u/DEKEVCsukpf/b4d4ImlqDf9w9Ry+/fCTuLBf1uteuIFtYd9DYYBLIY6Ktp2iCszQ4ZGGjMQofZZD23YKeFqDjNJuFEaVKAjbMBaJdI9RN/jLpepvBzDXxH+NPyw71ql7Dn95HczCY1S67m+pckNZm9U13spApb/Gbd1RWW4EvA34q+Uo5Uv4lgqvkYHBWrYElkww9/vSt/9c4TICExfKXKq3Jo7ZEv4m9GngYaZPwJcwT117K/7zl55RuDdf7BCWlOqyvSwt/Yf3PKowMBUgT14+q8nxvsuyRPWx3/2+WwHY3Ofu+7/60XLY+BXVVhPHujWwl/UY9wl4R1VG3ZbC9sZrCUVFhnkiKNoL1wW2Gh8TkE8iESYkMM20zwqsScCQy64HyvLsMX6e2h49HR7Yl+AvcJAsdS5qfZ7bx1F/akDjBgtsaCBAqi1aIV4q/DIYEIiDDB9HH8LCvWVJ7DWcLR9fFz+8sADXL763TlWV1xqgm5A/gXwDAPM71X77F+cU9mIdzHcGom9B1DBl//nGj9QQ5cadA8NuhVu2YwJuJWnZ4kg8tA6VtzdpPa9vvoaUeD+8Xt2tkw6ojElfx/qWnrkPgQNNH13ToqDfN+77ktZDplmUGYVfllfhob0F+MmFy3p+bH5GFcUJ/jLfJx74Kl643AcqgO7dFgTP+TTUeo2j7IMb6oM6RcnvXHcbCgSUnFxaUAXd4dYe97LgBBZ3fO1r2D45rBMp5j380XjlOoLyArFt2R9botZw8sIv1O4tN3rVDrQFP3ce/IEu+T3SUYXekW74OkW5T6D9Jw4cBdU9qV4emLEkILBLEZjKpw/tfhyXF6+j6cprYP83VntV0zZp0jd03KhX++/M3a/pEU5rrXhL804Ib04mNYxO9KClre6mEBDTM2EzgMj0bQb6ZVxC4rw3Ab2NS4nzXM+AS012YLBFFFbntG/sP1euECEBNSoeUt1wcXXR3aYI+BLUooI7lTzfOFet2SIASf9gzeeegniU1Q8qhJWa6aWQL4FN+pwQzxJV26Ry6enaKTh9ekXNeV4n1bAtDXn2ImutFCt5kVhd6hNVzidw+fxVbSuJ0b66XVyIwWSmD6JC17SdmrS7BYTs7hpCkNyLoCQVN6envZCX5KF99/CUKAH7rCI21s/d9kJLM5GdUbTOj/PBONnHY7EY6XsPY3S2CivjAvaGO3Du0rCqDG9J/1MEOq7o/Qn+BSYHKCzHazeWk/U7+w6OkTguIhy7Zcch1Jd9iLorH7r9I0HaWwWOgYxSpFFT/8HTuXh/ZgH1F1z9pgEOmQ79EOuCgdxv5kcZl9fR9sa3sH79p/tPIEb67Kr2FhAYpxI102IeTLp8ruPbHte6wLFGdc1lJocnZUWA0akJfEfad3VvC6rFx9K3sp7RTxWKYjA/HCNwvOfnsxNvvnsd9xUHoSQ1Wn3yrqIgUSB1ga9Uix4YXnQrgDN/iTFfwuykEwM3GnWCVlDUTmROx2H7s88KRN6Eqb5pDA4sYiVoVaFYq9I+1amZn5QEUeAWOJcToVinObGGoDSVw9mPUrG7JD1HwV/2b5zoZD6cVEXol4GwY1aeE/EJe/DeuUoMz4oCr9imZ3JGlIOLEROXCj/noIwfPBEWulOVadlGVhdF1VriZuX+MWaTGiUPvjIBYg5N4ueZr0BvmVC2Ryb6iGI1FY2z4kJQevxP8PbJN3Vi3ds/+et1qvS8JwP7NxPMMbbDzu41bbPcpwo/J5LQv1nbsbmOCrEMm50zcVhfOA4l3Et/QJsZJej4mFRQzZvnWF63Ssekd7tbAyFPj3S6n3V6wg+PHY53KzEzLdY3Pn+Md4CMeQP1O48/sj0UXmKqNKlvw3EnsNLyrrvvpZJ8beM0jj8YBV/psp9/swcHSkIFtO1CrKMEHV2tCv3ShhsBeqZNyN0KUPMYQ2HeXoQmp+Kf/u5V928JTlphoJ9tHx5QO33vwSdQIv+CiPb2QYzPHP72w3e1zXTNL+KOsEi8cqNDVv8Q1VmZ1MA2SYV91j/aJC9Z2lXh/bj42j8iLWkLrla+pHY3tud2Zn5Bx3VU82eZTaU9gDNv/Y36MT7Tmu8xHZ/RX/T2NWo/fHqoD48ci1AoNzGuE4kyJqD6rzWwjJkfthn+rqJP6W86oyB7WGk2UmRiT5KMJX8U7kS2Zyx+ev2cXs7ycTrlhIQPzr0rk6k+/i3JSTZG0Z3nzXMsLmzH+fd+pOVplOpPPPFn6GmfQMCO3ag7XaHQL6+xhqNbnwUVf2nvt67VITjMA+nxPnhdft85psrQMTgDTsoIWB3HwqqX1p22HoHtuwfVxpXNZXD6D6NDVLvv3BOMsSknGjuGdXIKfy9a67mpo9b7b9w38enbuW/9Pcoypa81cTZeu9l36/WbnbeP2RawLWBbwLaAbQHbArYFbAvYFrAtYFvg87aADf5+3hb9YtJb8w2G34G/QEDuE/AOy4J3cMoX+5F7+ApYjKh8LPddgcfKwhfzYHaqtgVsC9gWsC1gW8C2gG2BT7CADf7a4O9ngX55rQ3+fkIjs0//5izwSS8NrS8KCfVWCNSU55eDo5F3qIJt9dTHL3f3h+/DCxZFWwM98UUpoZaNyncGOrQ+7SdBv9a4G/fNS9+Nx2/2nfG5nDvV26zX8jk/bzD0dl7ymnyyTAi8bBXVzNIbk6p+6d0ThNPjZ7Bjr4CufhkoXvZEaek9bgiTSpyrPV14va4OAc40eDoWXbBNrCwVHuiPToFcnkpOxxui4EWgjoDohMjfUaXux798U0HiyYlKhEbF4EpDF9IE/EoOClHVTQPgENwhxMs4/DAQDCDkS9j0jugodIqaKKFeQstUF2UgnFcgEE+XgD7dAisQ2k3NyFUgZPe2EER6yfq7ErqmJzExN4x7xxZUPXifQMAT832Yfbcf4x6injozpNdS7ZfgYE33GYyGH8bBiGV9BoI5BIgJoI0tdCt0wXhlLW14TdTPvn0kSpa2FjBMoACGc2MudU+zHD1BhjWPSQUef53y0sQ++sN6tFHBji/oM7ftxbWz72gswg8mxOw7iBlRQWXgy33/0Cg3XGXi3Gy7mfI1Qc9JUSMjtEEIvPrGDa3fXP6Z5cwytIK/BuSqv/qh3mYzUMXcn9cxj5EBwUj28sahnfv1FGFeh4cDH9ZcUzhqXAAVwiisG7Qj68dEbDo6Rf2N0A/Bu+jgETS3jmM5p1uBkqyviFpeqI/CaFwO2wQDwRo4yRznlgAOz4+Ou+xnPcd9+iZC3nGH2jYFcDbG3/idUC+V6BKTfZAnUODZqkkF+XLjfPF+u2tZaF5D5WLftMfhN12v9euOXYlol3brl+wrbSgAFe/ecCe9PexjuGh3aYgo0H2soEjYLBM7ERM7qmnyubbnROKtDwZ0SXrWI9rBKFPODQxqup2TRQLUCMw1O+G2CU+MeAUgMjlJ2/p0QKaoF8aq/Y/vOqQqzFQQLRXl7bLGOqTKMuEs3//l6eMC6kq7lkkChLJ768r1OEFeAm7vVJfpUuK8hgqOLOOuvo+fgfdlnxH36EO49Mrzei3bZZDA/juz8lDlcGLCJwCrFwVYuvCiKgj/5U9fUNCGy79T/feNlnq81+ZSqb3bZwmlXgJWis/ifZjHB3b74eGlbyFtbzzm5LvgRKgZHVTAnHA7JxuMryTjaP5WbCuUvqerSf3NOyPSLvo7sWUhGr3t/ShvqsPp62UKI7Ge0g8czTiufonPQdXeq9d+pHU48sADGOm4hgfjkhRO4vlTCdnoKG/E8vKyG3j0eXoNLc9f4Wlk+uahYMtDbjCJcO3rAiNRLdAhy4wPDnYrLNRV877COyxbfo4eeFx9CP2EqfcGEmU7+UNRmj1T6Sp73mczX0Wwl9daAV+CrFW1LvDSeg3T5vE9W8PR0j2mkw+oPptXelhB1PCvZ6gSNaHfjYFlS39zproC/TMTyM0oVbCX9WJj8PYvREjUiEKWhHLZtphH+pyo0GEFLdtGVlV9dEKWhOezRkwu4P2ycW0XU3vEPwaJanxjI+6M68DyU5lYqFlUP8J7EQhbaF1Ehsea+CMnhibXcL16DDlbA0E14OAoL6zl5grouaTQb0elqIAmOUWpswRNTc3w2f915MIfSWkTOHX2MmYXGkF1TmtwzDswsLgE76lylJVNaDslPEiF1ZlVUQj3v4Yr5ZPuS3ZsD8KB/GBUN81oHbGWqbUM3BfIzrCoV1+/8D7uLfBcByla42zc55iBSs70z2x/9Ek89v7VGwqLEjrbGBg3uCRQFabZb93Mj5rrZsddS9hzrNEi7ZF+v3WwV5+L93Y6RU9UfArvy/7mWKkMViQYhXA6KUKIhH5TokSRUyDZk1dOY0GgcQLDQYHSnucnwFUAOF4w8D/TMHljXVn0W0Jb66z4SReozRUmmvqHdSxEVXtOiuJkho4uAW/FhxKq9feYR0tjM/pXBhA+X6t2rbsxg+mFVVDxl+rAaQHeajfez6hFs2wnF1zQJP0K+6/H9t6h/SgnQ/zBXQ+rD+RkmNcrLunzse5z5QQCr+z7tmwVRV9RNuZ9RidkUlbUMKJDPREdHqjKvgSBx0alv15awbZdIRgUH+XpGS9w+riona5idk6U3H3qMN40Cj9vUcue7BaV9Sh9Bn+nL9Y811AjisBUL+UklHlReU29+06cefWf+SjuwHKxjnPdJ2SHY4n3Tp93n6ed+WH/erNrrNdTuZcfM3nAeu5m+wQyzVjpdu5xs3RudpzQPZWRWZbsO5PSPHDqwoCCt5OLq0hKd6ov4vUsZ35MaJC+hmNFTuprun5aoV/+LuCYcVzqakRROC6/M+CGhdk3cXWButeuuH/n0H6bBUK/BPO/GvHH7jEo42V6ruLtUyfBSVij3qKYnZGiSrRspw0CUN+/fQsaRPWXsP1gVJ1ArMsYnp/DoYRkHau/0dKAfocLMqc9CYUayDakZCeSjz+JhcwtePO//1ct0+HAVWR8NVx9O+9vJmOxHftIe24ea8ejux/EO+/8PU/rxIX0VC+UX+nBIwfCseDo0Pqx64g/KsXP3n1EJgaMpSBgZVzUtO9xT9A09Y59kckX0zMTURwL8lsm/qv416svoj0/G0uV1Ti284SqSUsPKG3BG20dUwLEeyN375cREBKqY+QYmfCx5r2C9OQJzYcZD3O1hSbx58/cm+72nyz/irJTiE+ZQsflKt5+0xC/EqjK5j+pekXP+2clY21YVOBl8gh9KtNZXZrH1vQQtPVMqm+ZmZ5QqJ/9Gc8Pjc1ge9HTuFZTo/3b7kKZYDpRiBWZJDfatP7exl9vmhk5aNoFfbr1tzj7bPPdun+zdDYeN2Wy8bj93baAbQHbArYFbAvYFrAtYFvAtoBtAdsCn7cFbPD387boF5MeoV/f6OIvJvFbpOoVIO8Uw7Ow0vH+LWLZp2wL2BawLWBbwLaAbQGXVgZqAABAAElEQVTbAl+cBWzw1wZ/BYshGvOpPzb4+8W1TzvlX9MC5sXi7VxGGPbUwIf43aRn8dPg67jS+u66y0Yco+4XleYlOSMYtd+glEC32iWPEzrcDP7lORNu9wXl7TzHZop2m8E3fLlvwF++nDZwgsnTF70lGMNl5Fs95OX+nCzNLXAbw5jflC55T3jo3h2H9VjnUL9CAfvyChUWJhiXHuePk5cuKkxXlJqHscYWVewlPEcwhpAKweJkLy+F2KjQ6xHgwNmWVgVWbgysYmDJH3nbshVeefjeA1i9MajXnG2l6lyWC9wREIb3I8Ajcli4XnYN2wS6JfTJ9Bk6GmqQmlegcMzrAh0TPv7p1BB2RCUoFNPTDaw2BGNAFB1LCAa2dyDE4cDr9VWqroeVAIESczA1QZcLvVfw+Kim7yNg1/KkB+aHGlVtlPkidEM14vDJMH3mv/zZPyr8Q+h34kY0Mv2S8L/W/nwdcLFbAFKqNRMS+tNHnlI1P7eCstyz+MH/ospkmoFP+LNZHWPdLAhIUbVMqjkmDQa4l3rOfPIZxAr8O3DhjL7IN7DdJ9xG4ao4gUqpQMpA9VeCoCxj2oFQFlVbWb9Z3gSguSWEdTuByxcTVtsYvvfA7+D1yrPg8s4MBIwJEx8Q1WgDPL20OoLMpx8E1UIZZhGHqYFxgWFrQTXfzvZhBbwI1Y1WudSFub3n2J+4lC4/gpD14k3+EK4gMDgz69wUeiQAYoBLtuWbATibJL3uUEykAF8y4XxZ7tUt8NC8gMDpSb6IEHCVkBDBkoLZu7GUIgBT+VUFQwiHcDn2BR8PVRFc8lmA54qngiNMPFyaioHKEsNDsCAQIeFeAlvlrTMKnUSsZLsVVQ2M9F9+pwA+ob+nEGniiQi1G0GjpJl70FjzmkK/TH/PjlD38z6ye6+0206Fgk7WX9TyoUIzy2lQJmIQtjuSv11VmqP99+CpuzOYhEK/O/d4ITG4Fqve43jrTIvWTU4WYLsm9EtFvFOowFT7NH7/K3+u0Fd51Yf4ocB+h8V/ffjW60iM26ltKiBqCOcrOuD5lBOZb4RhvK0DoV4CQwqYbdoZVWNr5qbVlxEeJDh45/1LON/XrVBP15QLpiQM2tIvsOfEAkYjRN0yJQUe/gFuFU6C/71jI1jJmkGYdyE+CBzBqgCAP37/HKYH6uEfloSl5DR0N1zQOsT+xSieVtct4ZcVVxTeYf2yKstPtzfg4cLnUD08iJcazqFRJjEs93W4oWG2cYLDqVJhjPI7r7eqEbIfYX/y6LZC7BG/XLk2pMuD814MbKtMh4BubYMo33903JzjdvvKg/jFhQuax1v1eXlJnhgRJVurImCEU0D5j/wF0zKB9yWAVNfqgonZL/+e32N4/uL/pX7mq0lh60Bjcx239DVmSzgtMcRD/Q6PUY0xoTBN4WF+J+i3shTgbrNpyfvg4dOH7TtD0NU+D98gTxQJiJomEvUEMb/U/gzOj1yQtrOMZGcyzlaexKxAVuNSB6+2z8KrbQIZAqKZyQG8B21CaI/tJiPHF5EC/lVcEZXHQE/UVs7BMTaE8ZZ5dLROIyHTX4FJ+n3Co6sCFN+z/xEkZDVifG4ZMRE+SJ0rcftqpu8XlIDw8GHU1rmgPk5qSk5ZRkDaQyg/exV9AvVRmDdC7psisHGXALdXKlx1l3mzlinTM+Mb49N4jPH4vaJRVIQlGOjbxOUx6z6/m7pgYDCCyIS4GQg9E/xl/WxqEUBUlrxnYNzFPvFrUv63CuyzqETMexD6xZpT+pdTCmYvtLmeieeYDvNNZWJC/GxL9DeEYNkPs67oCgQyXmA75T5hcba/0oSHUNt1RrORIhOO3pNy2iGTAGIy+9z+jCc56SE28j5MTLZgX8YB9WUTyy77cnLCtY5m3BBVXmMHTg5paBSVWQH3GArT/eAtk1aWnMtu0Je+t8c/GmGyWgFhT/puQrQMnKQyODjtah+ias/xTnN0Krb7h8s4IVN9J8c/Y021uHKjS6/hH/o1ltGsrLBAaJHpLPmuINYnUCYsjbggdwEH2VcwUA24U8qIoCmh+KTUZTjmHAIKz6t6LOtzuEwWWHP2ob3LVb953cz8sqpQU7F2elWeUZSRK/vOudsc45hg6oi1rplzVl9njn3Slv2sv1+I+vhdCRN47fxldz38pGu/iPMGomRfyYkRfxL5x7gRfh3Lc6sC5AOxcGjZVsm4Jl0mKc5M97rrBfNDNW/6HtPn7jscAR9IuYjtqXT7f190/d4hTDwlatlU9LaqBHNiI1X7jaK/dQy1Uf1XhvB4s9elaGtswXrPfo6TsDgZzEcmJZaEhKt6PttU+9CYti0qTvv4LKMlIhfj4eHIDE1E40QcptGH3OgEje/lMYX/tGUXomW8zXbXuryIwKQUXP/f/1Jvx7JrrXwPgTdytPx4cDXKgdhVP6wVx6KmohEBPok4JH6TY0q2o51z9+BnVy9jamYcAzMhCAuZV99rlKHX4n8fZ9/8KTr6Jt19J+sa2ze37Is46cXUQ/ZzXb2NiHv4TmQNxaJx8JLA7S0oTC3FLz74kY4xHP5xWN6SjL2pX8HO0ma01aagpf6XKC0OQIOU48HdC9LfiPp1wG4slNTA2T2NSfFvO45+BSff+ECB9syYfoV0n7njEYzPhylgXbj7kXWQOhWeo8JzEfPAffj5qb8TP+BajWGuf3xdHWH+GbxClrSdcrLJs/dEwFvmh3QOunwGn4/tib/T6BMJhQ9OiEr9aKj2Jdb2Z/yU8ef09QSvP8knW8+bNDRjlj8mLQN/W065y8B6zN63LWBbwLaAbQHbArYFbAvYFrAtYFvAtsAXYQEb/P0irPo5p5l4UJV+P+dUbzs5wr8LE/J+a9L1juu2L/yCI0YErCIrWv5nJ5/kcHknKf9bWl5dw9yS/FPHDrYFbAvYFrAtYFvAtsD/MBawwV8b/OXo7rN8bPD3fxh38B/rQYxCaopAMs3OcV1+3WoBvtA0L3UHjvW7oT4Tx7wQN9+5JThjVEetx83+p1EzMtdu3BrVuI3HzXcqbRnlU/OsXIrYLBVr4n2aLYE4vkC/ncAX9VTESxnxAEHbguxv4YXKF/E7B55C0tIi/J0hAt/4CvTSivyVRSQK+BY8Mw2HwHOE+g4WCkArip1Mh4ANnHnIWhx0nRfoDo5VVa6blBfyvIZQKCHRFFEHpkpsbESQqPCNICVOQJORaf1QqZdKes8eO6HADoFjLnudL3AaFV5PhwoIMDiCd1vr9REfT88G0/dw+rtgXYFxt23boXGv1NVgnyiAvt5SJVDQYYwhDdu9+1Q5MjHwAZwOPovQZQHv+iewLywUnb0doDJxlYDD+3ydqFlbUztMCFSTm5skaQ5ie5YDr5Q1KlhFBbK0BVG2FfVhqhVvK9wndmnErF803uxs+ZWX6gb8ZcaNSh+VDB+7JxzxSc9hxlscvrzEL8iYQMn+UIVz9CE3+WOtYymxAW5oIDjABd2VHnkYc2GebjCHwC8/JhCwup3AdmaF+Iz6K68tyoxF99iUqr1RAZXlRKVCQkv8bBYMeMBzBErf+3/bNouG8o46bEvOwLmmGl16mrBVndRDQlyEygl4xXpmoe7ky+7raRN+qLyYk9KI8soeVdKk6l1MlEuRj5Gnei/DMbC87rnciVh2DDxngE3LKd3dCFxuPH8736m+uySq2gSvCIGlfqQOSCiLoBgBXy61/nrzZdwnCqwG4DJpZ4mS6JWaMQVjCJ0RxCNAZKBfxuP39BQnVhyF+swEiQjDWlXUDfTnjPgmuqfOgBBeylu+GufJQidefu1Dc0uFa6prJxR2OSIqo/QRP7l6Qf0OoW9CePQrVKYcGxvD9x65R+rDuILbozOt0vaX8fyHVzA4OY3uXgd2TqegaroP6WF5ei3TYr0jvDrv4Q+fyVo9Fxmbg7//yV8oqBMs7fyfOieQGr0TPf1nUVzoh1BpO/GSxuWXrmu+ucT3tp0pCuj30y9s3Y+zs55Ymx/G76fl4MbiInbn5KPVeQCpgbvgKCpWv0zYePlqH7YthaGsrx5Rzma88M5F9XNcBv2SwHesE/wcS9mDcwvtmLpwXWw7h9yYPTi6PRfpwT44feZFt82oQmiuMQCNqV/uSLLz+OFnES+KnefmziJiWxq2DqWKemi/GzBkXAK/Bvq1Xmvd3xLaib9/76L6mdUxAVFlkgPbHoPpOwlEERK2AkIG4qnrcsF1jGtts9Z7cH902gUdcd+kOzbrUmzlMRNM/TLPbo6z/2P6EavhuNrWqZCbics48TGpCoAR6mSfQ/iRZVAncam0SUVMj303cPkf3tXnSIzyw/KaC/6iIiPVEYdG2hSOJZgLOZ+f4w/PMW9UdwqkFryKVxo/EP+5rNBd8eQxnaxhJhExD1vzArnB4NAqmD7bGYHbcB+HQr08NyTtlQAuw0DfnLblB05EYUzgcZGsRPQjSYgWYLK1dxjLAmaeqXwfYQ4PDI9vw0hvG2rHOvRa84eg1+pSnE5c4LHUvCLUVzSrPydYe+HSuOZBuHpRZnVgYvzWUK0pm411zvrdgGAmLu9r3ed3Uz8MEEbfQlscFj9Q73ApqbNuPnCvKOkGewnQl4HcA56gv9gYNtarycEunQzDvoMKtv/nyRdwdOuzKPvlB0g8fhe+kb1Tk6D/5/1Lpc/vXnHBy3cV7tA+gVBmZky8TkgxfQUVgA/7+WNO+vTTtS41fCZE+NEjAnj//BU39Pt0zlaZHCRArigCU8k3q3gvxieXcEf6s9iWtyb1LwB7crZpHWS74TN878En0Njno+M3+t8+mbwRLyDjNYHGWRfowxmCE32RJmV+sWEMmanhaGh1gcQ8x8kpnMzT3VPnbo+cBFAhk2zev/KB+p7KxmlRgC9jdHfg/dmmWE6Eladn5gUKF1VZsWFMtCdiEr1VAXjEB4hz+qC1zVVeBjgmsN59wwVVm8lE8wL5DrDeWgKB0pdfkn5dypvX+jj6tK1aouguwWOjXs26RRsdfzDKbd+N8Q1Eu/G49Tv7WTPeIWy/WbD6sM3O81hSdAomBQD/rMH4MKOGztVJZhYikJPgBadjRYBYgX+DPbUPTokYRlLOc5ieuoS4mH36HLGyaoG3n4/aknmhvfxEzZ31xEweKswNxHUBTtlXEzD+8dtt4FjBI18A3OYxUM2XgaBs/415d3/P680KBTz/3Se3YiVsGdMTfgrzskzM5BaePxCfhOKVVVwZcY3X2EcxcBvo5YOjdwWiIHYC4aJg/dO3yxDtOYyxtVVdjYHjse899FWcFfh8QqZddR044oZ+zUTGhLgihVNN+e3ZeggdMqHnruJdOByRhTmfAvQMleOUAPz0a/yHB6FfTrzhJC36wS1FT2BhtpHNGENDhTgvavZrkgdrIHRK4JftgG3i6Uf/BPdtyUBzeC8yQtpUKTh/LQCTi024IRM6IiIiMJ0dh0zHIN4pq0NW3DzGAqLhNbqK6jAHqt9+VdPiZA+2i3OXahXAzcmegP/IHLyCd6C3+4ZA84FapoR+A3wX0SV9RFN/B7puiOq3jDnqm6+t86GOpF24f9ssfvzCm3jkWAQuVX7sA/g8nDjIf/uwLkQ4V+ArPtRzVdTVZydR2TyD+KgQnWhhVdg37Yyw8M57ntCJK6wD3p4l7nZjbGWuo/80Ptyc+7Rbk5ZpF582Hfs62wK2BWwL2BawLWBbwLaAbQHbArYFbAt8FgvY4O9nsd5v5lqv7EfhHeYSdvjN3PFX77KyNI3V3ku/euI3fCQ1Yg2PbffCHx0OwNf2BOJumah/KMv14f6Xiv1xZ44XooNWMDq7KsIR/I+JHWwL2BawLWBbwLaAbYF/zxawwV8/Lb6+PlmZdPPwNx8dXrNsrfvmqs2OmXPcmvPWY7/2Pt+WcQRmHYWZfet24z6/mw9vavY/j60N/tKidvh3awGCafODPb+SfyuMYpQ8jVrcr0T+6MDEUN+vqOBZ4/KlpVnC1Xr889znC2m+eE0r2OUGf036nwf0y7RSgkThUl5sE14jkEtYyhqopEc4j4GKtpM+c5j0DcF+ATdrZ0VhU6CaFVnKl8tfdwuMcL3+GopychWWTc3IxV+9+xqomsn7tHX3IzU4BO/LUvI/eOAJvHjhFQUJqifGsE+Whua9CdJer7uOVFkmmCAO395TbTclKkXzMN7docAvl9wOL0xVxV+CtlTXZHymQejXMzMXVc31CF8W1zg3qy/V/zA7H4xL8JeAL+8bFp+o6a5NTigATEBw0unAz89+iIJMJ850LmNstgeR8w0YzM3HPoGerwvQ+4BAyQwewaFIEiBwKtq1RHinSAWfFZCatpwQNbTT9b34/mMPCBgchvqBICR7OzCe0iMw1wFkCIAbWzSIvk4nSpd3rgMrmfZGWI/PtkfAw+DQKbzyzpuq9js90qkQ58qsLNcrEOsnBYIzBNEM8ODwidPrCJaHr7a4gZBPSudW5wn9JETKMsiiAGgNRWn58HV44fiuQ7gswPORghIF8wh4G4VVa3zuW9tuUEqAG9q3wvDc5xL0YV9/CF+JyMFbl8+pMivtZaAw7p944Kug+uvGQFgkMf1Lonrrgk6OHP8hIusjUBiUr2VC0GYlTxQORU2PoNawKJYSaCPAtTHfhIWGx12q0hvvs9n35x7/c106erNzmx0joMvyI6QYdnci8iI8FPjm90VRhCQATNiKYWBclnGP8cNWOceyYN79BM4x5xnHus/vDATDmzpmBNwfFsVaVxnGhvsgMePjJcgNBELl2LywcBQ3JIEKl/TBrLdUGTRK6gbkIpDVPz0PwuvGdiwfAuGcEDA2P4NHElPxt6fPoHt8GFfqa6T8+vQaKgtScZf1YcE/UJV6eS3LleW/ZcchvPrzv8bjO0vguRym9au64aLCKlTaZrjYVIbZ+S4sSnt9IrIA/3RVlt0W/1Xd04Ed4VE6eYAwetVAL76ZvRX/UiFqvNK+6OsrJkYxu7yEyq5WpGwpxb/+7P/AwuQl3OP1KDyiFhXyD/H1RXlfD3Y9/H2UBgegbmgGLW11qtZNxU/arEJ85aNZxbhcV62Q24yoUHOfz8FAf8s6RaiSELS1/msE+WMFXWs7rmM4RHxjxCRGKzvQOtS07hoD55lrqYLMNkBA9tDeh3B478P63QBycXc+ij8q3YnwlC40NM+tA4iHxroUBmNaBgDlMzGvBL+YV+aNQJUJDz8hiomiFmqCuY7fDXy3Z2u4ux6aZzNQKeNRodcoFG/74e+j+9QlFB17FMFLQXDe44n5RT9QAZGBqo+E0wircRJI9Y0O3BsZi7b5WcwIYbcyuCrXu8YIzIvxhQRHW9tHVeH0K4/F4/U3BjU9yD9Ko0Q1oVwASNaDAIc3CnMCcPx4LJrrpvFS80VR3l7WOvjI6A6FgAn8OoM9MCSKj8GBDlH1dCBKgElCWQR+ZwWE9Ftaw3xqCJKXPm6P7c2LmJxe1DxxnMK2zJB/7w/U1xPeo4/fu+/P3PbgebZrn6PS3gSgJvz73YRv4F9rfiqQshcWF0TldmAJixNLCAqI0LIxMJexP9P4NMGUOa/lWMXUVbPPvmZkZATHfvf7On7hhIqE9C8L5NqDX5YPuxVIeX1SwvcQFVmFn51vd8OMPG4NzC8/5j6sI1QIf2zfnTpxgOOUVytfRUFwGMKnV10TCcSncJIJAXD21fQ99CVXWxu03nI/Oy5Jxw4NMnacFkXToi1FCidyctDk0sJ6pUupD5xss1/icMLC2a52LMtvQuaJKyJ09ixierwZfp4ReOXSScytObRtM9+sP9xyIkBbZ4M+Gv3vg0VBaOyfx/iMC/g1z5wW4I0xryUFcXnM21kCgoSECwmx98tkIQbWYzOeXZx1gaocf0TP97lWIJB7Mg6B67hEL61X7KM50SVahlhTHykts59jnZsXP7fk7YnlWbG3gKmxAiCbusj6z0knDKyLfJ64CBfcrgflD+9TVj6hvsCoq0eErI9DKJV9mYF+zbVJcd5IiPfD/tLnNu+rxYa3E6w+w8S3jtfvLg12w7DmvHXLuvTw3i241Njq9nXW859ln4D18NCE1LkVVAicmR4nlLWEgi3ST3fPoaLuNLIFiJ7uXdA+lVCntZ/W8YgzQSFXXse+P/fwczpBKSfSF7UTGQJid6p9OWaZFmXhgoIghEfLZJW1XSivdcHgLDvWC9Yno/xLOJkq3JwYU8wx3MiqxjG/AziBjr50s+AtgHLeFi89NSV16XjJ3UhZ8sI7zVLXpc1858HH9RzH6kUZMkmhdQ4hMomOk0k4qWR1LQQ19a+tS/rE4x5I8DsGj/k8VHdfxMWqN/U30cE7n5ClCIbRG3lQJzfsiPojBHuVY0HGLnMDswiR5TgjQx/H1Ws/Xpcev7CP4ViCz08fxm1YSAxeOvsqhkTNnDA0fVhLTxf2h0WgWSaRsc0P1ta5x8csj6nWdgH+uzBe3YV7Dn9Zn6Ow+BDq6z+eMMf7+a6sYcGjT6H+jPRDGB4RG4qqtn+QF3oH5tR3EHzOSM1HzPwonpYxvvldxsmn2/f5Y1n8y9yIp04SYJmZQIV51o87cp/G9a4KbaeEflkn2Gap/Dy54KNjCXMNId/crOdQ3/i+e6IfV6no7WtUW1jVj804j/agnYzvNWl92q3p58311u+8l+mjzPnb3Zq+53bj2/FsC9gWsC1gW8C2gG0B2wK2BWwL2Bb4j2sBG/z97S97z9Sj8A52vQ/8t8rt/8/ee0DXdV3nuj967703ggAIEiAJ9l5FiqRIqlLFkmM7dlwi5zqxc+3r64yMjLSbvJeXF5e82ImdqFjFsq1OkWInRRJsIEFUovfee3/zn4fr6AAEKEqiJGd4L4yDc87ea6+99lz17P3Nf40PNGGybvrv/E8zL1T3/cYGd/zJlgAsiPKAv6fNAXu2PHAf49y3yAuRAgCXto5bKsCzGcraZlnAsoBlAcsClgX+m1jAAn8t8Pfjwr8W+PvfpLFb2fz4FqDCKWFHR4DQMVXHh6uODyUd4xBkuxvheynfxvpgUd4VNUPHwIesfPBq1H4d992NzwQh+huHdJlXKiQSnJ0JMvI7IYjqkgKBez1QsHUpho68hyO9A7jn3mGcO1SO50sLsex+UbTsfBhnKt5V0GWRPCT+8cnDqib2ggB2rePeCI8MxY32Ydy3eLGqvfKcVL8NmJxAwaSrqPD6CaDjjXhRziVAm5iQonmiKizBHaqCchtBZcK8PzlxGuUCI8fEJel+QnsEg+NlaWICx4S/COekrO/A6sFk+d6j++JlSe33ZMn0U4WXwXzGiS8HgWAqhzJOwIQz1ogKIL/vWJ6JsIAghYbWeUfouafk3MEp83FKbFIenQrX4T4M9SdhYZK/qg8TCu4VNS3m+UZTHaJlyWNCxnAS6Ezg6CCP+YhYcAku12U5YKc2HDxVfgv0O1f5UsnW1ylRgVYTZ8GKjfD3SLQvY2y2z/ZO+Mg8vOf7lFOvwg+BshRzRfX7wOoT0Qem5cmxnRAAWJG+bk4FXIITM6Ff5oX1i4AdIcdQHxuMZbbznSDn7YIjtJ/71rMI8J0UZbMJDNZdUliu+cxlTZ/1inWBZTsWNYRjuYWarCP0S/AoeN4au6p3Rdk1u/3y805iT/i9+Entz2CWxSZAQ3XHAKnHCwT6IkCWkzRf2wavyUDzVAh0tNXtrof7zhXeCiJ/0DFUKK6pbIVb4wDiJpxAaJOQWKAAscF+Aku7OmFHmh8uVwwoFOLr7YqIUHfsWBarSoCO6VMpcNxZmpPAiCYQhmRw9nFBkI+H2pZKgkmxj6qNHBUCGY/lxr5r/pMP2vsq2is5eJkCSEaVkHEJZrS2toKQHQPrIKFfttMSgVzSBHph/aAiH+MqbCnvBPQI6fT09OCJTTtV+Y/9L23NQEBmRUYLQl1T8Ytjb2m6ZvnrclEED4qKVYiY6Tz10J/j/33nOS273+Se0mW+i5ubtO8jJLx30w5RBh2Hm1+0XVU9dHUwdsZnoKS+GVdOH8K34/8EU4tL8Pb1Amz3C4RzbIL2EazjIeUF0qcOYSRxuwJDb598VfMfsipIYUdCzT7pUeipa71FRc/0vwa40Yu7+c+oIjruYx/ui9eRGTSMa5faQdiSwbRxwnkG6uJ20wYIyBL6NdsIBN+zshoHf31ey2Z8ZwRqj9br/pysjQKktis0ynHRcWxkBJYLy4njJIPJH/Ny5UKLbpvtn0nHEWozwK+3V4SqqMaLiv+VG2+AY2RzoKtdsZsK5JlZT8Gz5jzCXPrh7rnC7viwccU6VRJnPWJeOF7QHlSP5NLmhIoM8MWl2QnqdorjBwNhqaY6G1x/70r2+06oa3NHynxbXR4aFRBtcLFAnaXwCJQp94ioY0rbIPT7dxX/F9gXN9dWajoyjGHvunh0T9hAycobAoX2jmpbi3xI2vAb9fAKdQJVVNl+6zps8WbaqvnGKRiAmmWZe/EIlniugu+iZK33AZKPlvZwdFZ2wdtVlGeDbQCYX4Crnstt/H1gi9dOoJzB2H+u+Q3jzLbPKKGaOsZ45jPjE/w2UB3tTKcMBvYnbd3XpynXcjv7k5HRCwqBEkKcKzDvbNOsawyEE8squtVx4BdHj+Bo3gUt7y8KYMg+6eE1m3G56ga2LlyKl3NP4FzBVe1T2AcwEP5j/rifYGKy1JE3Rb2f/TmddhiqmhvUGUHnHPI9LMBFVGDH0CFzoZ3pWeqklOLlg0fv2Qu/pnq8XnRG697jW3O0P3lg1UbsXLJKnVEIBhvw2LQRnqNf+t9xl2is3bBPHJXKtc8muOcX44Grl3olPz6i+Nyi9Zv2CQv0RFaU/zQYdKYiP+u+yTPLmX0pVZ4NwNvTMoKFWf7ISY3EqOeYbueY35DkjECkItCvGVN9Q+LkYtvHfDJwbODYGRgtasRSZ+OzvHG9oFdh39j7pQ8UIJJQO2Filk9+Yan9OF7TAlEnZ3t3VJjXCDf/dfeOK3hp+inHfR/ms3EUcDzGcb7uGmQDoB33O35OCI/Cs0eP29uI474P85l2nwkxLk4JkfFAQOwUDxtkm+qL0/liQ6mLYQI9e4e4wk2G41JZ7cIEQvMEPBmo7L5k/kZwzsLAMuVvhCy3lTjfVIF4r3ZViDb9KvuniZQArAkawsHTJ+wOi6wXxjFkpvIv69lDGx/H8Ws2SJi/AX567E1t52wzHMPZxo1TBdv/H267D8+U9+LcwVpVzL0s4zqVeelUeOp6nrarX793DC6iJk/bEvZl2LNsn7SPF7Eg/cFpDg3cl+q/Bs6NxbqySPtgt9qSjjslRRcVQC6/fhG0zakrR5A0zwdlV7ulf2vVeQfrAFWB4wSidpyDZPzZfETnj6FK5uSmL1iQXo/kRFeZJ4gKuagd0zYst62RscgVxXheM2Fj2pxlmnggDrulLucW2MaTkrI8PYbAteP8iJA2VZf7ZD4UE74WcbJqSGmtrf9Kiw1Sh41lsXtx8NAzaGgpR0BsJtwGu/CqOKxkSP1oaR9FR1owrh0UR1SXCXR1j9As9nLjZ84LTl//tb0P5jbWCa5a09w+aO/v+X18ZFD6WXc0NF3Qa+J1jFQI7C/jJK+ZL5YrQWdes/nOcZn9+odxVKOdzLjAPDkGzu8YOF6wP+d3M4dgH0+HkQ8TmA7za8aGD3OsFdeygGUBywKWBSwLWBawLGBZwLKAZYHfTwtY4O/vfrm7xG347MHf3prPDPxdlzKFv9kbhAyBeT9sSJGVLO/J8ESjOO/XdhEZ+XRDREQEVqxYgVWrVsHPz09FWKzf7J9uGVhnsyxgWcCygGWB//4WsMBfC/y1wN///u3YuoJPyAKOal9UR6u9cU0fjAr5aFc9muvUBkaaa//H3U5objbw9+Oma44nHCfPce2QI7dzW099NwbdT+jDZT7YZzDgmX65+Y/bntr9kIK8W9tkyVefNfANvQYPUUUlDEyobtKtG+4COhl1X8K3VK0KCVukwGdRXYmqZ7kF+YIKrwQzT+Y1Y9XKLPS6uopK76jAdgKjyINnVc8Ni9DjmAVCPIR/FQyVC3kj9zT2bb9PVXsnAoM1l4RsGQLluKDEQAF5RLk0LE7PRcD2vZhULBoZQH1AIHq9x9BdWw8CYoR7mc8zAhBrvsZGsVsgvgKhtqgGynzWtDTp+QvEw3d7zjL4CwxDNWPCwoW5x/F4fDJ+03UcEaIoSbXftwQeapc14527OtGfmYAtkfM0713dfuhaISqIV/rg4dciKpCrFUigqtjWR30UUMjYIkpcAnHMFgi/RblE4s0KG0jFOHy43ihqoo5Qy2zHOm5zBBP4wJ8P5x2XqmdcKreuC16rUDi/O9YfwgD1bTXcPC2szwlE7RxLazMiy49AEt+HMKkQFEEoKvQStKG9Tf2L3bkEG5LusSuSUtXSgCyEnDau/Q4q+i6okiVhJAKshCSYPtMw4JMBnaZlVL4QPCIsunZzMOKTvLBAbLtm8yZ4dF/C6se/h58e/js95Losn21ClqhMs17/WOAV2p3g71+/+HMQNP7RGy8r4MLzziw/ghS02d0KvgKapsSKCvGoM4ZcpuTafdAmoNrYqIDczk5YnxGFqvpeBYVotwsFXWqbYGcBZqR8tq8LsoPZtNmYKAL+4RM2JVjmkfmNDfNEeoonrhTZ1FtjgtyQkLwH4WH5WLlcVK5vwjTsN7RdynFh0QIzStkwUPG34iZwze9f2BWuS08ThKONDOTBd6oJsp1ReRPOfaIGmIB54UmYF+UHP88gbFj3OURHXxP13FF4SH9z+NI5fHFjjoJEL77876r2OyjAvq9TBf6/V04rsGOg3+7ubnhHBsmxVcwGHheo9xev/bt+Zr6/cOB7cp3L4DPZq/WvRkCl586d1DxSFXdLoK8CdFHrI1DS2Yw/HP8DRDy2TetHlgBbezLvVycDAr/sP9hQ2KcQ0O+oOodgT5uidvJjogR9rEtVQfPKS3H/jm+AgDmBlW3rH1G1QM2Uwz/CuAvCRB3xphI7QV2FcLPq7MrXbPeEtDKl/hNuoj0NbMPlz9dE3CdqgSnT0me6LW11OC6K61ERCbqPoF1e6bj92I7z76sNU13epMnsMc+OYyL3sT0QDHIEGh1v6N1pG+DxhH3nuYlq71CdKl6y3yNU6yvqtQFuAaLoukj3Eexin5AgsNzVIhtgyPyxfrFsaSvmnWN/T285qG4ekhiDOlF7fSTsAVzuzBOQShxWBBgy17fk+1moO2W7dirssv9YkR6AC1cLdTn5trx2RGRsRl39Fd1HqI7BOO2wTyH8y3eGwMy9uHz6ItIyfdHXN4qlKwIwHu+PpkOtYJ24caRFgfrigWLtywhnzeyL2XbevNKPXSk++M3xdmQlrcOUnzNEyFHPwzb87XsjcORivYwrotTqvgKxUR2oqxrSPJhr47tj+XAny9KAwBp5xj8DZDlupnPDXFBXyIa1iFi9CpsDslFSVzANxCIEtzBcbjrfBBhNmqy/SZGeok7pAcf+1uw37ybvvA72GWNeVQgQVeNg93m4VFqk10L13+fPvKvQL4/jWBAdHKpjDfPMwPIm8Ee4jPWSKt5uMmE4Lu+0BwFhOiKwPcdKn/9bWYFg/+4QbV+jE7JawKJQlN1oUMeB3PpK0GlgSpwLkpastI9f7Bf54rjAPPAzVe4ZeG5eS0iwGzZlBaB3eCkiw7JRVfEy0kWxlX00YfC8Cz3IWbQR568Vaj5X5PghOSwAFeKsxTz4xQmULuqsDOzn+covt0HdutHhn6kDZlNAiPTxonJf0TyFwvwy3cwxf3mUKFwnL0dTYwHqm0Z0fPTxdUF44mp7nebYGS0K8HnlA3AedkZUooeqWNefa1fQ3CgIb8/21z7fnJNtyYzhZtuHfaczAcvRsW+50zQc5z1U9V4lwHlpudMtbYLpR4eJU5b0LR83OLY5/u7o7ypW8J1zFpYdYejzeb0KU9NRZ2N2NI6dbcHK7SHTlNLnJQarU8/2JduxecwN/3XyTXvWCGLHBYiStEC/BHkLqsoxOl8cUIQRdXGLxh99KQhHXmmw142EONsqEVRFvlbwkn1uwnbo6CTCE9z/sKfO/X556JzanXXXAJbf3v84/GVePihjzoqsHAXfl4y7IkpW0+BcKV0UtjlPv3b5nDrsZc8LQ4ifzOupvv3QAZx+9ocImCrHGxdtzjdREcukP65Rhw9zcWYexzLZvfxBOHunobr2Euj81NXZpmCvi7eLtk3mn2H/0kAsFzuyLbCM/aWP4CoE5tpcfaKRPSiOhl8OR8OJRiz88wxEV6YJ5F6NE9L38/q4IkGO9AnvDQ/h0fXbVCH8/swF2pZZppntvuhumVTnQtOfJMWvVUXucxds6vNmzKMTVGBOKCbbK+Hr4WOvV6MBy7Ckpxp1fZ4KKjPdxNBEvF18Uccj9uscu64fOqEwsYGXCfqOjfXo2Mb+KiryHlXvpdK2u2coRoZs9TYxIxvjMV12ZXWnSVv/v2JeBuo7WrFrux+uvNWp5zKrKTA9juOcr9K5b404y+xbP4ZD523j2YdxVOP1M7252irLlAA5A+MwLsOHhX55DPvTmX0ct1vBsoBlAcsClgUsC1gWsCxgWcCygGUBywJzWcACf+eyzO/O9t9n8HdXJvDn9wTDQ8RdPmrgsRtTvdA5MIyy97V+Pmpyd3Tchg0b8MILL+C73/0uHnzwQezYsQMHDhzAV7/6VWzatAmFhYVoaZlbJOSOTvIhIrnKM2eGKXnOawWbBcz9KsselgUsC1gWsCzwu28BC/y1wF/OBD/Oy1L8/d1v51YOP6IFHMFIwmlpQ7EYCnaW5VYD7bDabEkTOnq38dhsu6ZtCw5KmPbAetrOO/hiwKE7iDpnFOZ1NoB4wfKNOPXqM/bjjErmkdf/BV/esUeAm1ABW8cUUrFHuvmBgA2hFr4WL16uwOvBK8cxuvwhbIiKUGiXUG6o23xV5KWCL5V2GQhJBsUlYmJoGQInq1RNjxQB4+cLHDsy2akQr1H+DYqOVaiSD/sJEFN1k0Ag4xOeIcxFFVcq6p6W7wRtCIxOypK8VO39jUcANoeHya85gYgE+n2l6DJyRWmMqmMbYmNUhZeqwZ1tWQiOFsW19CJVFKO6cKCAClT6k1W7kZS+SNMkkPzs0bcV7OW23FKJ5x2m57rQEIjxriIFGqg+7C0ATJCoAFOtmNCDq6gEb1y+Fv21siSQ5M8rrRWxfgmganCreAtT5TfWbw+GRzywwGcQh0urEJz1x2q3meAoIUrCA7TdlfQr9gf5jGwedhP4cHUfsj9AN5CUJujwjw/Xpyaz7OqY3GVU3xyi6UeCd6wrBDoH+7vt4M/MeOb77aBfE4fvhBlWJQSq0iLhWQWjBLRiWbPsGdx8vUQp8qQqlDJ/fSOh0/JM6I/L15tASGKuYEA8807gwNiN8A1fTI8gZoR4RB879D5YzTQNdEwFxXOiAPn9A1+wLR8vsKeqQ0q+CWcSECe8XOAsSym12IAGHj8X9EsQKSrikQ8FbTO9ASkLXu+ggD1BiSsx1FWPzokcREZ3YLR/QoCUfqRv/jOUFJ5DgPeELiFO1d+T123tMiXeyw7+Mr1JqfP1jedUPTlSgK6e/lFR1nSCj7+bAr4EavZvSkT8/Gt45dVmVaA7/XIdD9U2aZZVTxflurqG83q9rK/G2YL111dg+S2b/xzj/Y3ahrlceFZskh4fJ7C9k0BCtvQaxZYJUhe6kBCSiuePv4P162sU3rl4uU8VP3mDgvWbDgBUE2wcGRMnjgS88uxbmgbhv8a2erg5uWrfEeRtUw8mdGzKiOXGukbglYCoz1Qfui47oXd5KvoqpZ2LqnD1lWMYuMdbIVuCPoUFjQhcNg8RboECb11CS5CoA9Z1oHd0Ah7ebThZVGVXgn5YnCEqBBravulBVKETo0UjeOTer6GufBRlzVe0rjGzvA4udc7A6/qTB78vfeMlrZ/MG+vVm1fOaTx+54swb1NrjXjLv6+OWlM3dQtkQ4Vsps0X4bC1j35PofS65mKBhmxqvv0Ccd7z+W+i4prtHMwH2wZfn9svsHPlmKrxOfYnBJ0IB5lAwLj5sq2+O7Yts/928I9jHJ6DcVv6WuwOB9xvxsae8V4FgdkvOSqSs99hHeTkd/fyeCxy81NnlNL6UrUbx35eT0qQKGFufExB8ZeO/URPba6VDgAEcht/26JxCeXSfmz7jT1p2LppBOPVfQpZb3ZKR5bfQrsi+kxY10C/dJwY7jmGialogX67MS4NLTHyW6grOoKnD0Thtf+s1jy4itNJW4dN3dMR+jXX6DYOVEt7IhDKNM/WnkbiRKzaiPEJ5b95vknLuLJuWKHfnmCfaeOEnmiWf47lOsvuOaEt2m220FdRhW3BorB74hm1o6kP7OtWi8PAuwKUzxYypU/6rUDNHxR4XkK0L505ij1emUhJsTld8DhCynQkYf2k0i9hst6xYW3nbFtf2bJHtzMu4TL2HYTw2T+Xyxi9SuYGi1IzsTQ1Xcf98zcKsTAhWdJsQnrrVpSOlKlChQFCOW45TUxhVfpC5NZVId+pA0PN3aADzHPvnrOPDcsTH8B7Zcexb/k6zJOVBPp8g3UsHRKHi9WLBFCs6NK6m716AFcLhuA6LxbZETvR0V+MispKhUNbmobUfnlSJ129pT7U9SJMIEI3rxwdF2MzPNDbPqEK0gtWP4b7t/Uo7MhrNcGAr1lLNgq4XKHqpeOTTUgQxxfe/qbqO4HR8nNXBTx2hlvQakwO16OkoP+Wsd9VrpuAL6FfBgOZ65eb//xk/HCcExBMdFSWd4x7p58NRGjqH2HalVHZKKy29aG3S8eAoexjOJYUFEnDkmCcGIyjE9OmXfsHRWX1IzrsmDkD0+ccinNwHxnjBtovwMfZDQsS1iBhYR9GsFhtO3/943Cr68OJ4koeAv/BKbvyswGmCVxTkZ7zavZ1MRnOCBPo1U/mIedKbH2V60gNQgWgD+4URzpZXaOnv8teD9hHDsaVovisTU2Vcx62FcdrNHAp2220OKSdGspAt3sS+qtKkJXpht07AxHtko1BRMGnrQzBmYvh5O2jc/8z4vRWIA5vpS2NuDE+CrfxCRyuKBbF7CRd6aK6uBzFC6MxWV2JDncfdBXmS9/lrkrnLFdeU3TUYp0PpX5+M0bK22TKa1Oe5Zj+6/deR0trgeb3gUe+STPhtdevoUWuddNCf2nDtvGQ0G/lSDcyFjyC0cFS/PxZ21jHMZJlm3IgHG0LnJH3N/laNkNnDqNqNBjlFZXwX7wW8Q88iss94qTQJStQyNw+v6xYwWY6FKxf5oVY/wz0P+qBLa1h6I1IRldHo44zVNf3FKeL5TlPqYNUjSj7cu6zKMINvtJ3B0m5VFf2arthfzQ+0ILrtX24Z9fn7fOBzTkudkCb12d+t7qMByE+aCn8QxJw/vLrCv1yXtzYVIp5yaL+LGXpDE/c88TTdsczjkOO8zCeMyVNHAuqbOXv5nafjDvF6ohAoJvgMtNj+2C9CAqJxqm8d3C1Upw9ZWw2qvPMF4Pp223fbv1PW5v2yr2E9s135oUv85372Q5v54TCOFawLGBZwLKAZQHLApYFLAtYFrAsYFnAssDdsoAF/t4tS35y6fy+gr9U+iX0e7fCKrnvV90hK75+wsq/f/u3f4u//uu/RmCg7RnPzPyzzT3++OPqBJyfnz9z9139zlWctm/fji9+8YvIzc3FyIg8RHMIFJZJSEiQVT0XIDQ0VO8/9ff3O8SwfYyNjUVAQMAdvXiPwwDGISEhmu7tjnVc1W7miZn/lJQUZGRkqGLyuKwgO9c9fNqVNr/duZi+sUFOTg7+4A/+QO+RNTc321fDmpkH67tlAcsClgUsC3z2FrDAXwv85XOzj/OywN/Pvh3/3ueA8KoBfW5njMj18mBeoMqPGgjVlHo34tKx126bxJ3khQns2emlqlO3Tew2O/mw1QAIt4k25y7azYSZeSZISoCXoAoDv3NpcoKkz104jN3BsQrFpiesngZQ8MFux87FuHDwOFy/GoVD/yXKrALMucqSs/f2tavSJR+6U813y64xnC7Mg2xGW7AobfkkqLouYc6k6Ck9N4HYvaK4SYCX0N3TsiS3AfAWZy9TxTDCA+uj4xRu6JUlXyfraxAgyyIP3+uH3RELUTs8IECwPIieaMaLZy6gLDQYV/LzECN5TerrUHVOgrbdAmgWN4gCore32nWwNwgjE/LAW665tvywKgP/9KWLqtaamJCieaISGVX+atqaFe7l+ZnPG+MjqkqbJTAvFYW53c93ENkLsgUk7EDJkjjcO+qGn108g6tybYEengr9PvPWK7LU+1b86+kj6AzzxuRgNcLnNaGpxkvVj3959RVUtl1TxeGoJA8ceuckMioCEbRlGdb1pWNP+L3aFhT6lXIj8GY+a0He/EdFyGMXi/Qhum+8KG+2vA/lmXjmIT1/JA6PtumPO7OPwMJMeM3sc9+0HmW/fU5VMk0aZt+dvBuVNROXQEHy8my8cfAVrROmTmbPi5S6ECBLQhdrVAJUJjB/fDEQquob9lIwwcA/Jh7fCTVxuWUGggWEWnrabACPAfIcj2N8wk8GSCJc4wjtMB0DevEzf8Azz6wXfKfSKwFUwutw6cePXn8NsSk70Vn3wSASIZGC4teZ7B0HQiJmie+cBC+MODWhv3MKLiON8BRwK1KUHLvGJ5FfUIbEqBFVAHablGWaMabLrAcEOuHclVvrx8CgTbmUCqbsG/1ylkjbSUe8Zxs6h4ZwobAHfd0jAq+4I6Bzhx1IIfR54TVbH0r4ZGn2E/Z9ixbsVSCFdTZdIBw/30BV2zVqgGzXVAsn8E/A3kNAs3NXj2odyK8UmF+AYO53LXdBybVhVRIMdXZFaVuLAtYJYQkC/gvo392KsdBoNm2FqAK9gxSY5fLiDKy3DCUCwqxIzdAyY79U190OwsATA816/sUrEuB/zQUXei5hqY8X1kr7nqiQ+iBQur8AVwS/H1mRgzfOXcHiRY9hsvmU9Jc9Whcx5oNxwed2LFom4G45guKTdHlzgroPuGxGb6wrXIUzi5+XqPCuZsjhH9vJdbFxSWM+hsTe/+ux/TqbO3Y9HylPy5Ldp1sU7OwTmdfCkksK/RLkMtDPTMjGIWn9yHptHAp4I4rjDZWGmb+UwAQUl10BIbqE9MXqCEObZaS4IyZ6P+KjRWWxvljbkrEl25ZpRyG+99nr+3efSMepq+9D7zz5XDemTB4JBLFfYL4+KK7pTwIEvmZ/aEJwUCI6O/OxedE8/KqwBDnJacgtuq67DfBIpVnagC/TN5jjO9ucsdDXHeV1XQqXp/iPq0MA2z77HgJxXpujEZIVhBPvnUH7knY87fo17Z8J3yZECvwWa1ua3TgYMO06ryF0tbYhRaCviChPnBDIbGLMBScvduqpafPAFAHgbyplm/wQQnyr9aB+JRw3uShL5zuO17zFczXGEmpQVTusy92L4DyGRp1ASHS2ccKk/XHfZxsHuG31rsexbOs+nDr5oh3oMnWECuE1LcPo7hhTRwOTB1M2Btoz22d7t8+RpC16CCAYPNqljkfsizm/IexrQltbG+LFcYdqvDyOIdTXHys3duN60ZiW//as5VqnCTjSYYMAY0pkjPYP7Hs4li+MfBQXyw5peQ/VD2t8psXzce6SEZ+IMzcKNL3O6ibta8pr+lSB/t2LhRiSdGo6C5Cz2Btvnbmu44YZh6j22tXWDxf3DKSGX0dH1zgKSvsUHh4ZLBe4bxgRoQLICSDs5h8nysDdmBpxlniTosQpziuiPuzn2aHjE51XWFddXKJRdOmkwp73rhSlc4EhOcZFfykArpU9SF52AGNrq0Qx+I/UoafkyhW4pQch3d0L/ZNj+p65xgMX3xMFdp8W+AS6YSJFHLiGQhErkKfJu1H1pTIxwWAGXk9C5GqFElkfaAfHwDH2yZ3J08BGx/13+pl1isrcfgk+yPvVCWQmZqOssVjbLfc5tm3mw7Gv0n5WVOz3rnoEPmnp6GqstPc9bFuEk5dv+xzyzr+uqvdU5v0ogWXh4x2K1Zl+eOeNt23OU6KuOyA2jkzwwNj4CnT3FaA4z+bo5CMrUZRWX7WfyqhixwW4qZqv+b401RkXBppwsapdod+8sgGFvQkHe4U6IULyz/HdX/qixsYRLZMv+30TzgkV6jxVev6sKuLSicCMOeak/J6a7atKwwRu62W8myfXQOh3ZGwQT645gFHvKnDefG+EL34l7e74tUvvO+mJg16LODE8IX3vkIeXtj/Cv6/WV2OlzK25Oki5u+SruAWNl07paRflfFfnCHQS4lyIyuwsQ6emRvR0D4MK/XnlJWiL68V4i/wOkPkrA520OM9j/1HXPYHiG/362TfIVcrQCceO9cDP3Q8DQw3qrMFjTD3gWMoXA8eCxTI3uXrlKBY550g6ZxC5dgPGelqR2dUlefa0r/JApdyJ8UEgaS225PXj/86/hOamalAtlw9kmLcUgXBPnf2hQvpxMd/C1RNvq/NUbmEfBnonMe4crQ6i2zb9L1Xp5Vhx9M1ndM4ZHe+Gt042aXt1DkhEf4dtHkvAd11aApo7ZMWGWpvdOF+vr7XNMZNjriM2OABeU4tw4ugzdsV5pj0vpgeBAfeojaNlbtjZ5Q5v12EMCLTf2VWqNuDYy9+ehH69vah+P4nFyStQWHVJ2wbn0CyT0sLpD8C4bbbg7Oxsf9DF/WyD7IONui+38VhH6JfbTNny8+0C05vr3Lc7ztpnWcCygGUBywKWBSwLWBawLGBZwLKAZQFHC1jgr6M1fjc//z6CvyE+k/ibvUEfS+l3ttJcGueBo6VDcp9SHp58AoGqvlT5ZSBg+k//9E/4h3/4B/zwhz/E0aNHFV4lyMr7TevWrcPrr78OrtL4SYSVK1fiW9/6lkKzBHyPHDlih155vtWrV+Ppp5/GJlEgzsrKAkHYjRs3Ij09HTU1NSLe8f79zL//+78HVYzXr1//ga/33ntPn+nwHI899hgeffTR2x5DqPjcuXOMbg+8x7R//3585StfwapVq7Bo0SKsWLECW7Zs0XsrFRUVt9wT+f73v6+Q8+3yODo6ihs3bPfNY2Ji9HoXL16stigqKsJs0LM9U9YHywKWBSwLWBb4zCxggb8W+MuZ28d5WeDvZ9Z8f79PTICJ0BjDbIq1s1nno0K/ceEJ4FLVhGMzlm26BbiZ7VwGTpltn9lmllpn+ju22yBgR4UjE2+udz70vNMHn7OlQbsxcEn02QJV8gxkyf28fgMREbalkm5X4GrMFwCFsIgBJqrffU8hl67ruYiQ5bizhv1QK0BMZUADkoMykDM/GT5hoswlaQ4We+mpfWWp9jrxRCRI29QcqnBrdlqmHZ5jXsqb6rEkJU0hGxJ7hHdyF0Rid/g8hWuv93TBXyACqgcTGKgq6sRa92A4B0dh4biTqqE9kbYQB8+ewmObd2Cqt0fPTZjQOTYBb5UXw0sexvOh9s7QSFStyJAH+y6q+JmYKKCvqLMS6POTfPD6l27sQklprcIzQ/1JmAqdVBiQie6PTVS14+72VvDlmdyAFP81OFV4UXrcSUT252PcPxU7A4ORlJaDuj2LMb97EkMj8zHh3CpLs8/DxbNFYosxbE54FM8efx0uX7kfXxj20HMTFD7b0ITOjgEMhYYodEJFSS5rbyBugt2dqW5ob6zV63T8d1XgD/Mw3FEF1zGOeVBOoKyi16Yqx/1GldVRadLxuBaxr6mXJg3H/XN95nl2PvgFUYg9hnFRbjaB4KyB3KK23K9QCfcR9KTydGT6ZjvYao5xfJ+aiEBLR7P+yP0f30i0q9mZOH5eotR5ExImsEAQeqjTBotkpfuqUq6JSwipvaUMA+ORiEscB+EZhiaBJFlvqCBprt0cM/OdEDuDQsC+Pnhy8168K2whRAAAQABJREFUffSXd3Qs8zkXcD3zPOa7gX75fdw9CDVVXaq66OPuBFdhd8sbhuAn8EZ5TZteK5WBCfsWFvWDqpBOHeNYviMEHhJ3LpVkgufNrdU4f+I1hbTWLvAT2GwEVY3DotIdJUvS2/pqKhmO5IlKqiiqMrAuXbzyjH5mn97ZVWPfF+nfjN8cfhtf+dxf4D+Pv6IQLUHaJmnjN5rqBJpcjbTNi9Fcng8CNmybVAHOrSpFipeP9gHsB6iqbaDrvavW4G9e+jnuW7Ee7V7+dlXzRYu3om8qQ8cU9sEMrLtUkyOgffLUu3gj/7KWUWpkrO4nFEx1z+fyX9X+jn0S1cHfzDuPqvYWlPb1gKqDvzj2lqgOliNDAN5EvzB4u3koTNy3dwKPtEeqUwCBYwLhceMpCIkVNVf3G6isbMTaZbvw0+f+Ss9HhfiJySE7SEiwlHVucHAQj0U+jMOpHfBr7kd5fSP6rvRr/rnM+6XSIj2e/5pbLys8ZDaYPnv/7hAFVVke3p4BWJg4PA1eZ3zW67auWn3ftGafAsA7lu/DqNx0o0IwQaaymgnkF+aC+wtv5OoNJtqRL+bV9Ac5CbXokX7Zc8RJoKZhace+GJr0uQXsMfmc+W4AIN78c1SfnBmP34NbsxHvFY8brmUKcvE6CKwlxWyVPAcgr7JJ6mqTHfol7EXlRQbHeYY5DyH/XoGpx0U5M9rXRdtIxY1ehX71IPnH8T85LAAJ7f04e6hJFdJrrxXZ+2bCu/mXL2LV1mBWG1QUCmCe4wfvkJ0C5y0Qh5NiUImXUBpBSYK5JrAvNP2h2RYv4+d1gQKXJwlMPN8Hzj4u6CupV6VIE4fqx9f7CpHk46ZjIUE/9gGrH/yOHfA2cW/3Ticbo9B/u3iO+0y5O27b++XvYVDaSO5bz96yVPtqWS7+3NVSpGX6oqby/Wv38/JGeIQLHpLyO3/x1pu9M+dPLOuvfikSh47Xwy80UQC2DJyVeSPrz/WGaq2TzNP2oDDsTpyHd7vadFzkNgL5HPOjpC3wXFTfZRvligEsNH7+0RsvA87DMu6/q+M91baN0xJBataZbZlPYTDdFZcuXVJHAsLl7K/oUODi2ohaAT4ZstJ9VFXdKyYcziPj6Opx1bZGZWlCugwcbwjkJ4S1Y3jMDbnX3ldDXrBAHAkE+G0R2K9TgFmOT30NI6riujpgFVznr0Zf/VVVemVadmeVKVv7DFq4Aj0loxgQbdbU8EHk/qoSG6f2wWNFCo7908taRwj5h4+WI8LJHX0CbfaMTIrs5qQo6e9BbIAfcm+UIS5wJXw7qtEnfxUlFTyVBqpME/5lfeZ1UFG8oGRAoV9GmK2OcLuLk+2aHeFcbv+wgeAmFbn9paznRaaitasAXb22cZ7lRDCYcZgPvgglixitCLhmi8pppTq4sd2x7pj+h3kgnEy7UEX4bMGlD5utaaqmCbHLkFdSpOce6CpGtdQNKiOz/Lfeuw8hXte1P+M8fFlsL1ylfzBzEHPiKWcnmfM6bA9x1bH861vD0OnnjKRAf4x2LsLidZvgPiwgbm63gqMhzr3a5y+IDsL1qXO4UNBlH4sJ/TJwzKHjDu3IPjRG4Pw3XnVRMPWB+8JkFQBnmSPUyTjehsBF8bhw+SpiWkK0bXBs9h0cwMYV63SVDrYfzus556djHB3ouGIGHeWomF020Ie0jARsChF1+M3rwHklg/ndx3GKYyLHVgaWA+v0G6I+zcD2Z+oU88q88/3Q0XYELxQl5YZBVdutrq5BkJsnKht6sebBz6PKV1SJ+xaBiu1Xr9vaF1V493kmwjdlzKZCfvKq1gGWgzqUvn0eSSN9uvIHVxbh7wmuQEL138NlDejr6ZS+rluci6bQMe6HxK89gvlu89DZXivXk6v5Zf66ZH43NNxjXzVhWFYGSM1YrMDy0uwbCPUUxW6XBgSHr8TVojL7OEWg2V+W4+wbsPWJHL+PN4izkzjG8bcKA89PmJZ9YqU4fhA0z4rbiIHRbrSPlyM9eQ0KLp9Ea9skGpouCIAeLGXjLnB5O+jcZVRlojy9kDT/AekPd+Bc4Un4ygo4bD/dQx36vmu7n9qND56oCszVEZpaauy/NzQzM/55i7OlKSvuYj7Zxsw7t7Fv53zFvBzbIPffLjimc7t41j7LApYFLAtYFrAsYFnAsoBlAcsClgUsC9zOAhb4ezvr/G7s+6TB3wXzfHD6L9LwxztFUKd8AG1yj25mGJdVOyfrbPcwZu77JL5/Y4M7MqJsq2vdzfQ95D6Dv8ek3EeVe393OUREROCZZ54BIVveD9izZ4+CvY2NjQr3VldX49VXX9VnDcuWLVMHaj8/cZR/5527nBNg7dq1ePLJJ/UeMSHeV155RWFec6KdO3eCkDLvc5SVleH69etyW1juC4tibnBwMJYuXaowLkFZBoK3PT09c74o3sJr4fNOXo85bsmSJXKfLQZNTfK8t7Nz1uNpH57fBObjG9/4Bggu894M95WWlurzK95riY+P19eFCxfMIfq+bds2tX1trTyfmSOvvFbuZ+AqeHz+FBkZqfdqCD6XlJRMW91RI1r/LAtYFrAsYFngM7eABf5a4O/HgX55rAX+fubN+PczA3z4ax5iGtDxo1jCQL23O3ZCdBnNQ8mZwI05zjsyCGP9tofj3GaWCDb7Z3vng16GnQJP5ZW6KHx4pw8z//SRv9CHro7pPrLpqWnqu2afWf6b3w20ybj/lvevdhDJxHV8d4R+Hbebz4TwqB75zulDuok24kNlBirbZUYtB5eb5UN9PswP92/BKYFxPUSB01mUuHxjJlGWmgP/3nFV6iSASxj3teIjqqZL4I5L5joJ7PPssYPYv2aTQrd1AoUSyKHCXryLv56vuvg6COfGyfrThJII+23IzMHz1y5iSpZEr3NzR7VQHH3y0HqF8M7VHVXIdo9DgfzIerM4X9U+501MKjDo7h+kiqIxN0qQOD8SXG6Y6p2LBFTge70orVGxdZXAXe5jHvDvcIavKMAmpqRrXuJd3RQ6dAp0Qc+EK05XlCp0sHRTmy6D3F9dgozY5QoJJ2UswvHSd/GIf6YeS+j3amk/psajMTrVhLR0J/zy8Gldrv3Cu69i0+blqm7Ka+Ry24Q+/ijkYSQI+PV840v28iRY9vy5f7Wr7Zm2oie5+c8ojvEroZ/h1gbH3fqZ6Zy++sa0h/YG2tTjboIEtxz4ETYQoqCaqCP0OzMZKsnxWghUErIKE1i4dbRH1Jub8eSmA4hNlB/AN2wglTl2caooR96Eq6giaYB77ifQ0dlZI0st+2HpygC5ofEAXEe87SBwlwjdZqZ6KfBKwOPssSIFrwb6BZa4Cf0yHS55TDiI9Z9gAqEJnpMKak/sd1JwLHXNU3aVUwMU1rS0KwBMqGLHFm+tJ4tiN6BVbhLNFeYCrueK77id/QsBqrQIf1yXJaRjF/qgvVtg1OAFdtVjo7CYEu+FpgpRqxNwKDrAHR0CBBP8JVxDMNgRAib45KiETiCpVtQuGXZJHTbgENXyCOwQYH5CwP53Co7Ys0cF1u4FZxQq4kbajyAjlQsJjpjw9FfjMC59TX6hLEEu6VF5rrS2SgHdl3NPaLRta7bgdMtZRMVSYbtJ+5Mnt+5SWK/JfxHCQ+Lx3H/8Fb73ZYFp5UbWvIQdcgOjRgHWnKT5qv5KeJefCWqzDZuwc8kqBf7C14YiWdQym8UphMqgh65fwvkbhRqNkCtf5wqu6o2XsLAwLAwP1H3dddVYKCqGv3rpkkI52ZsfQ1TwBhzLfQkdzp3YKPb1j3ZGaoqoHVa/p5BjaOBeuHskoq7+ismGAtHF5aJALgDlm7n/hcmabjywOgcbsjJwXoA7tu8b4qRg+mQeyD6a5X/vlifQ0FKucA1vElE52NcnANW1F7RsaHsC1wyOtl+X8og6ZRDmYVvli9AvA8/z7X1fUueGyrp8OyjEOkdbmLahAF/EftRL2XEboV+GoopWfec/A3Cafst8t0eQD7wW3tSaK5hj2a/wxXxsXPsdXVI9Q4D+nz17UFWLeX2ONjJpxnhGi+LyCa1/PAftwesNF1+VaPkX4+ciSsUtCuUZGM7kZWwyEuwjcstEyVXUU2ulHBPi1tv7lcfHt2tfPdwxhcFYX3jHeqH4bAdCAyqQd/2i1BVPPS/VOwlHmjATfjSrHXj5D8vNt7UYl36wqHAYK5YKeL8w1N6WHB2R5iUGq819nN0R7T6Ft945brcj7cxg5jvmvI7vHxb6dTyWnwn/L1i+Eb/+yV8pwOxoe+5nHh5w2QWfpVtx/JhtbkEFS/YZo+NjOreamNhrhxJ5jAkz50/si/PqXLEqLhUuUwUCzYmzhgCF3M46mR4egwdWblSV8JqaCoX1v5KUhjwB9bYuXKqQr/tQEqKDQ/UUhBWPVv5GHG4ESJXjqTqfW1Gn6c2LiNa+hnMVpm9suDYrBmdPnNK+5OE1m7W/Z5/C8StcVDr5ztdvT14H+yhv8XlZnb5Q50l0ZnjzWL65PAVCOe6s3B6CYyfa7Nupaj/YMwZvP1ftlwkLD4kiO5WdCbBekWsLD6oBVURNYBvnvlh3qNpr2EgrghPGUVs3aB8vCYqzjzXBy60CHW2jCA70ElC+S2HLHa7ijNNeg9LhXJ2TXC0s07rb2ycX4hCM4q8ZNwkwOwZHmzluN/FMu3Tc92E/cz5z4+pZhAQ2izqpTcXejMUjBaPaDxAmjRGIl0Aob75vfvzz02ww2zkTvJqR517xkVSzWWdNX8U6vn9pIEZ6J+Ah5qFDHfPM3x3jbuJ4I31VRGSnbuc+gsnGLlQeJvzq5+mCMFFQXZHso+MuQevomNUCnDbi2tVRVSiPiWjHe7kXUXsT6I2IShSnjUbMz1iJC1cL4ebhDJZfrMyXvvhUrM5fGId9GqFfBp+RKXHMaVNQld9r6qY0L3R6C1q3C5XnzuKbGdmqgBsUl4ie4SZkZywHlfN1tYMpDxmPg3Ht8mkcKhEFWlndg44zdKxjn7AiK0dXdKhp7UZLVJQd/OW5GEL2iLPSqau2Lzf/0yHDsT+ho5cMb/CXdkE13dcPvq2OXZ6hnlgU4SYPOVbqmBr8pRQBd0dw+NVDSLgvDkWvX8DoyFLtc1g2baXt4KoDJys6kTkarU5Ixu5PhychRPpRrkJw7fI5JMqcnquO8PdRr0DNQWHz0DMkcwRR9z9R3a026sy9Ls4c5dhz/9No8yvBVLuoi68W0Ha5h9rXRZS5qcROZxCOJQR7Xb1yZIxsgG9gNkoKbeouJg+8fEK/BKnZt/SGZmKxT7dA/M0oax3Th0mct61I95c+K0ids6gM7upeitVZfnCa2om8vNfVinReY99G4Jd9hAmmP3P28RYHogJcr7mMoDX3ItFL5lNhmbqNcWvqbXMBA/1yzGQwx+uXGf8c97H/p9Ivtzn25xz7mC9u45yF+eQ2x/Kekaz9q2M69o3WB8sClgUsC1gWsCxgWcCygGUBywKWBSwLfEgLWODvhzTYZxD9kwR/Cf3+5o+T7Fd1YEUQfvTO+/eyzY5PE/xNDJnCn2wJMKe+6+8pYe44UzEkzr5yc+UuhgceeAC7d+/WFP/t3/5NYdvZkqe6LZVsCd1ytSDCwnczECr+/Oc/r/cZDh48iP/4j/9Q8NacgyDul770JT33Sy+9hBdeeAGFhYU4c+aMCjwsXLhQ7+nx/gS3M3Df7V68jszMTAVnT58+bU4FA/7+6Ec/wltvvTVrGo7QLw+ksvDmzZsxLmJa//iP/6hKyQUFBTh+/DiqqqpUmZj3WRoaGtDcbBMi4nEEfxl+8IMfzHoe5t9Av4zH9CsrK3Hq1CkkJcl98uho0HZXZFU4AsFWsCxgWcCygGWB3x0LWOCvBf5y1vZxXhb4+7vTnn/vcnInD/w+yChU8v2g4PhQcq64jtCviWMe5pvvc70XVl+zA0FzxZm5XRXxRG3JMTAdhpkAheMS5wbaNHEdj/8on4361sxjqbBZNuaPi9dOYfeyNQrKLYoX5ae6GpSImte6nNUY92hCUrePqHHWwskvQMHantER7BHlL2cBbU4VXkWA/BjauHwtEqJ88e5IN5aMu4qCbgsWZy9TWIcQAcG+vLFezPfag8DJKiQtS1OFz8PDI9gkTqmL5IE91YT3rdqA6hJZQjtlpwLJzCNhYSpzUS2YYC/Pz7S7bgJ8QdGhAh6H4LmLZ7Fpw3bx+KwQiGxIl/m+ciFOFT/5gJ/Q8o9PHtaH7gSjuI2KtMMjHtifGKuKZ5UFGehseA2xcRA4VRTRBAqoaa1DUliMmM9NoUSCAxcbBIKIcFZF5f7JUIwuXC0epccRsGAZIpxHsMjND+VuTgh3H1PIh8rNP6n92bQimAmoE45cJMsTm/JnZMf2Q+g3+cA30CWKxPsORKoq34pd31FFRqbFNjCzXs1MY1oGbn4xSmuz7fuo2+7bGajgNpdBZzh59jUFFAg9/Pg3Z25JdtGiB+1wImF7A9wzIlXhRnvHFN5rdVqAimtvT2uLBCsIuCZE+qChqOaWtM0GAjsm0FYGmOAy50aZsrPO1j4Zj+3GwGz8zmOYr3mfewzdBcVCv42KiqKoy4nyZX1bjR34YlwGY1dHReLZ1IwZlz/wHcEHXhPzNy/NB36jnigqb0BEYIcd5M0v78KAQGOr471lefBBuEgbchE41l1goCnZXlDdq8vJO4K//bLMdlL2cuxMz9S297VdaQJF2m5+GeiXeW7v9JYlwNs1P+nrXaZB2KybBipivhmGYpdgZ3gZ1u4KVzsSivrP15sV/mN9fHTdblR1NCoA8p4A/LzRQmikROoz80dIlyAMAbpnj76tDgmrBhvh3V6p0O2ZKz2aFuEUo2K7LihElYPdZGrEOjXZUKvtmXYkcHK1tgJLA4KxeCxIYf/LVTdUyZOgCxWCCaSY8K39OxAflghCgYSa3rhwGvnNDaLSnaxKeIRmt6ypwfMv2aCbxYseQ25BFbxdBnDweLvmjfWH8do7iu2QFx04zlx4Fts/9z9w7IUfKhDjmbMYpVSwPXIGPaLGSVswmHZuxiPCM8VlV+wgjoGH/uDA/1SwlfDhtuWPobq9Gv0yPt63/fOIikjQPFS22eqws2vCtL6E5yEY6yOKxCVSX3lO2opp87y9vTbIjvWcr5FO2/LsPI51kS/al2XKumrqK/PK4x2X/OYxcwVCpQZUNNftGJeKx1RSPXGq2W5L7icA6ZYeNA3cy/bPwvkmm2Ip7X3h/GsYGOnBVFYwqgupqDyKnv4xBeHzDgvt5BAC3QYQKWAwoXUCcxsnVuBkndQ/6Ud4zIgouhOAr6ov13PGRyxDT1sTIvyd1bGAxzEY6JGf6aTQI7A+g+mLb7jZ4O2MjCfQEZaLuku9WCCODsfPdGpbundlkCiEe6La08N+be7bIlCaP4Dy8naErziAyqL3YXLaneXjeA79Mss/lkvMvofhLgoHAzKuzxbmPX4f+kur7bamI8SpV5+xl5E5xrGPytn2EOpEcdZtNMCu7pkWI8vUS70ywXEcM9sc+0Kz7dGtcfAesUG7aVELdcytaG3U3axT0aKMyVUI/vrFn+t8gmDu3x5+Xe1LiJ/KvDVtzTrHoJI4t1WLGnTv6LBC9R3Z8zFS2aA2o6MAoeKclHisTlus/SBPRKiX8xQ6CLCvMLAat9c0t4sT0Qkd+3vHRCGdzgbJabaVA6T9sO96+r5H7CsvEJrl8UX5tnkr69N8uQl/rqgPE14xclO3Vetj70gmCvPLREXYF/F+bgoEOwtMauoV88XxZ3IsCgVV5Vi67DHJWyN63JMQd48HQrKCbumLeQzPnx7lparBxqGMcDA/D6QWwluUpqlOa/oaHsNAMN5J2viGVf/LXqbGqYPXw3bOcd1xbLYdOf2/I8A+fc+dfRsSZW/W8eh4N1V75bht5rCmv6DiKrebfrG26JK9Tcw8C/ub1ppzCPfzQmFui+7mtXO+xZdJc+Zx5jvj8tpN/8jtlR2TGM8MQKmoOTP9d577F3UgKrpw0uZs5L7CPkcxeeRxhH4ZtmX4wcNfAPCOMcQEiW3FGS7ArRfeoswcFOKMMVFpTo3xQnRYAJZEuykcnBY5rKAnAVM6/pQ1Sz8skG9aqIfCvZ4y9vd024BfM29Zu8mmEs9zLrnvB+ioOqcrXbxaX40oWWEh1tsXz5cW6g2GxPiFAr+26JyYTnMMPYNSh53HUbwwGvcMOescm858nINTqb9g20K8/JPnkJ2YicPP/1SP2bP9KftcjoAuFZoZ2M8RhKa92cdw3sXAsZPOXgR/WbfS5vcg1jUW7qJIfPF6n30Mmy88/HuXheaXYNI0czqmGR2RiLM1ZepMc6G+FiEhIRqXY9zJumr9zUKnQDoYctWRePk9w8+8niG5xhjPFVi3IhXRw0OoHB7Ensw/Qbo4ezz723+TtpGCjvNd2C1Abqw8K2mLdkeUx31imlKBvadAJWY6xxDIHpV+h+NJ90QXvpWabVfzpVMZx1Qvp0Spd6MID4zU+HEpXlLeTjrm0GHl4KVWhX6Zec7xePtnymscnelt2t4Jend3j3I3ggOcbsbRr/qP8DCBYLbZVevux7XDL6oN2R9z3OB2U5f5ubW9Xh2AuO+D2q4ZA3gcbW6+88T8zHbCdFjn6SjHz3zwZ+YKjvHfz7H1ybKAZQHLApYFLAtYFrAsYFnAsoBlAcsCd88CFvh792z5SaX0SYG/M6Ffk//ZVH8/TfD34aWuWBB199V+zfXxfUR+f18RZ++7Gb7+9a8jLS1Nk/zLv/zLaVCq43l4D2DHjh2IEodwKuz+8Ic/VOdmxzgf9TPvM3zta18DlXEPHz6M11577ZakCMimpsoKVfJc4+c///m0c/N+BO9fELDi/SHCsncSnnrqKVX8paIx1X1NMOAv06EK752ERx99VO1y9epVhX0dj2lrawOFaGJjY1VBuLhYnjfeDLwuV1l169Ahm+CG2f5B73z2Rdh33rx5oGoz731eu3btgw6z9lsWsCxgWcCywKdoAQv8tcBfJ6lvH+dlgb+fYoO1TnVnFlj8va+g+czlO4t8J7GkhfBhJH9s3MnDRaPQRQDMPJS8k9N8mDhcYnWuwAeijoFqh59FmBqW5ajlBxAffsMrA5GiMHVawNvHN+1QRazGnkABXkJUkZdL4nJ5XAK2XJr2yS27FF6Llx8hhGh7+kcFtotU9WAuGUwwl2rAhAZ2h6UgytMPz5/6Dz12rUeQgMNRSGpuUvCAqroLpeyoFJy9IFshGkK3PfJjhQ/pmT5VhQkHE/4l+LN48XK8VtWAMlF9O3U9D2Z5c6p68VhCwxNOrfZlv5nv2QJBMZev3I/WGH+k9DQj3vshUf6zpUEl4sDQKJyXJVh2BgbjTHOZKBh7Yt/2+xT46ZUfoASNvrBjAGfPd+Jb8QnobuvGr+TcU0PDaGyxLf89l+K1AVBYBhl/Nh+XXz48Wxbt2wj9EtAJmxzDoEAkh371zrQl5WfWK/uBt/nwQSDPzEOj0jaiv6NmGhQ7Mw7T3Jy+RYHtRLdJW325qeZKUHOmUrVRJGU6ph3PTJMAFbob4evlossaO+6nmmK+KHfODLOBDAQIjaIhAZSwmERkLNs0zY5Mh0Bv9rpNyM+b3o53Rwh8OFmBugqb0toaiUdI36TJY9kHXbxsA14ItxoI2ADGjOMYHPsgRyCLaVK5l8pv+WLTmaFrbFLBDwIiVDAnQFMkCsAe7s5YuzoIGVv+FG4i6hjt1y7K1oMImZKl1KXsQiNFzfbIdBCSaSeIeum1Gx32PtHjwWQc/VmF5v+eraF2QNrkg0qMXrKcfe3mAbhV9GCfbxYGo3qRvsBPgWEuw50v6tkM+5avU8iXyrtU5WySdr04PkWVwgnyHq4pxwOrNmpcqg/m9ZxWUEg33PxH+Jf1h22czgQMBO+oCM5A2HJnaCQ2h0drX0WFb9Y1KoYevnTOrkJtwMKvbF+H/0cUBLlsOYE+Qn8TI554YN1alCd7ofb8RWxcsxfPvGirA6xPk5NpCqIZJUY98c1/BvIi/DQgTb+ruxmlV47qzSe28fk+8QhpatC+ySzL7eh1zZszVK82/YZj2vxMuNdDYEuqjT9/4l8Q75WNSe9TmBiPUPCpp28KKUHtCr4m+my1A3MGxqL9rjeWa5/PdkYImn2GgXkdzzdbX8J66lhXGZ/xZm5zTMdAaNxG9dufHv47x912QNYA9Ds2PSZK0bmI3bkEveUChEt5c6y5Ht2GmjfqFWAkyBiyOAkDaQLkSRwGgk0LMvehp7cc22LvQ1ljMdq6BjT9e+a7CtQZJurwixXK8uiZRHKKO8r7AnR59ZD4RBwreUvh4hh/X4Wck9Lr4DoRoWrKhDODE9cIDC7jTV7XLZC/uSA6KTAYMMpsp42YP+6fkj8/v1UKBiqk1SyA8rJwNB1qxdLsJxQeT3TaBS+PQu1TZjqImDT5PlsZOe5nnYvftRcVLz7ruNn+mX1NymSNwM3vq0YaIM8e6eYHU8YGdGS+DJDJKI7Q78xjzXdHRwRuW5Lqg0MXBIQV6D9bnImeP/OuwrpsB1/bvk/bLvs1rk7QOVqHIK8w8XDoh09oL1bErRRFW5tjCUFFAsJd3S66dD3rs4H8F06JYrrAvkyP7ZsKwiUtLar0zbqVEB6l5+b5D+aeEcg4B71jrfj2/se1nda0NyrYy36GquVMmyrhDDyGfRnTYGA9bUWZKIUOwajUEiI3MK+jEvyN8jKBPt1QLqrrQe4uyJPlBxmP7WXrphGFIAk29g82YWm8p6j8FiFjLB2Ri0Xt+FcnpkG/BtDl2Eb12O66YPSMi3OTtBMDWUZtrJTl6doU+mVeZ0KvdOiYGHPBynk1dvDQ5Jv9Gl9mrmDGVaoWP7g7QscFjnkMLW2TH1gvNeIs/9ge6GDg6uQmSsh9dnh2lqj2TbP1XWYnQfypy6I477QCroGNOkayL6yoLrD3ySbubO9sH1QUNnWf9nVyi0a2czr2jYnqiTw0WNoQiYjHtiksTyC3U5zOoiI79FxMk/mb2U6D4jxR15al6t9wdkJzX5g691SK+nOGrBKxLsYbhW0jSFvxtEK/8V7iiOOVJf19u9aRht4BhISNaFnn31w9YXzi/Qc8Bog15UU7lL37tuajtK9Hx8FjFSUo72zH98TpLzcnGX5tnahp6pO6HCfzZy91zFni7qmOM9WJARgpb8Hj8cmqDhyclYheZ18MXynFk9vX4LSsDNBy9pQ6lrzw6r/YTWkAXW5YstwGjXMudPJoIajavDjLCcsixOmhIwvNLSECoyci91Iugv2HkFdm65NY1yZSAiRv4igjqxpkSv32DVh9S92gmi4D63Xopgx8KWMjrlSX6TXzQdGk1F9VQpffMQSXCTxvyFyFxHkC90vbLqovQWj2Brx1+aiOi+nLbuCFdy5pmrwOlmHaQg+88Gad9uPsz5Oj3FXt3SvUCdVSbzct9Eet1P95YQPoa/PBO1UFejzb4L05+agtd0V8cA7yqt5ThWC2f3+Br+nIxWDaGyFmcz39Q7a5nXG4+ubup3D82iWbs02bzcmEx5p+4+hZacdyrRyD3D287atEMM7MtsJ4/A1sQGCzCs5sv6G5zTj3cFxhMO2C6fJ8DOx3mR730e58sMb4pn/gdsc5rh5k/bMsYFnAsoBlAcsClgUsC1gWsCxgWcCywF2ygAX+3iVDfoLJfFLg7989FoP4ENtvU5P9fzjYgsPicDwzfJrg7x9v8oG/rPz0SYYAL2e8lm9zEr5b52Fbys/PR25urgK3/L0/V3j66acVbu3u7saPf/zjuaJ96O1r1qzBqlWr9D4NVYdny8OuXbsU0qXSbUmJ7RmU44kIDa9evVoVgY8cOeK4a9bPycnJCjL39/fjl7/85bRzfljw10Oc5vfv369p/Pa3vwVB35khLi4O8+fP12vMy8uz7/6o4C8ToJ2oBrx+/XpQEfnixYuW6q/dstYHywKWBSwLfPYWsMBfC/wVpNECfz/7pmjl4G5a4K5CvzczxoeYDDOhm5u7p735BASq4pR5cDlt58f4Mpei550kORsgcCfHfZw4XGo+ZMNaeA2kwd2nDG+cP6fL0POdcGt5/zlQtfWp3Q/pQ/NuUc7iw3MqTirwIspy19v6sNbTS6FcgjA/euNlBT4DPARuEEUt3+JKJCakqKIeFfQI5LJTI9RLYO9/P/pF3UeVYEc4l2kdgSc2YhxJS1YqZEEIuMBpSJQ541DTk4cNXuHy4D5dFfuuSbqEguOEf2BaVPjld8LEDDzvXME3PhpNL76jINH1+lMKmzE+gUQCz/6RQahtaYeTtzsOl5frkseEjQj6UCHscF4jsvwj1TZX0/3QVdqg8DRtRKhgthC15X4sjd6DYQFFCGo4QhKzxecDdIbgvkW4fKEMj+GruhS9iWtgdvP9Tt8J4yV4xSkkNNcxbFOmfRH6ZaAqLB/gmzbEOsHy5RLR1aK6HD81pYBFX3ikbmO9aOxsEwXmlFvAX8fzmvM4biOsczH/EjatewJXCq/Yl9bmdqrA/nYO71cDMjCtuPAEUD3cEdC9R+p/1MggLpRduwWKIMhG6JeKmJ3Xb9izE5+yCRU1bXYwwyhzGxiKEY1NqPJGFWED4NgTuc0HA1WYKEGR7rJMtY8CUdy2fZ2ozgULCCOgSZzAqY7XY643NcMH3QINnzj4roIf4eEeUiZDiI57CPkVRXB3CsD88Ck7aMI0B3rECzhkGE/uisDAvQlaHydLRc1uUtRTg0UVdnwC871dFUQy/RzBP5+tfaIo6q6AMB0CCP0y/OrVZm3bVPb9450PaL/Az4RuqZhJ0LaoqkLj/Oel93BfzhqFedmuCPq9c6XyFmCK6bI9sZ6xf+BnhfckPtsr+1Cq9TEfadLLUOGbbZTwL+MyDusnYX3eBInwi4K3mwe6ht8HH79yz0680l2BrNF4VNblS5qlCnGxfM9d6FaA04C0pk0yXwxUnV20YC8OHvmhxqMyJduOAb+2LczUfC+MqMfZ0m7s3vakqiNuy3wKq+btRahvHM4VX7QldvM/zzU/JRsd/r24dvYkXBYPY6HbVkQECKxa/Bw6u5xRWHJJlYBTkjfiYvElVSg881+/sqdDsJ7Kew9t+BxK6go0T9uz78PSlBgtD+bR1FnT1g2cc6fjEuMbxT9zYm7z9oywQ1p0gJiZnrEN2xvBv3fPngX7Rs/gBdgTGWZ3CFnV4ArPoM14rfKXmvzC6L3wG4gQpcZyrcdUQy888u/YsuG7uDjxMjoFpmKZVVb3qSp2dNIEFiT3wc17GTJ6ovBmWa4s+Z6t0P+gKGey/+xoG4VTZzX8Yz3gOr4Pl66+rucisMo5w3BHKJLDOrBgvq+2aQJdaUOxojBvc9yJl3503GNCQSdjA3N9/E6nDQJc7O8Jhh479zZ6+0TNUbbFhnnC1aUES7Mexon3nkGSj5u9fZq0Pso7gbyZwSjBsq8xALvJm6eAsR6YtKtBm2NZlrFRK9BYegPdPbc6DZh4d/rOerYla4u2SbZLtmMqde9avFL7BtZHgoY3xke0jibGOyE6YRgvvF2Ejb4pOs6znQd9aa86kbmMB8lMYUraygSCAydwYNUWYMpT0w0WJdRuUfFOTV0AqgIz7I9NxHUZj3hu9jdG8be1t0brMR0F2GdQzZdqw/z8hACOdCro9e/ClHMgQn38tW/R40XB+9ljB7U/Zj1ekxBpH+e+vjVM6yDPyz5idLmAzDKmLMzy177FAH/cz7rB8YIwL9Vg6zrEgUiAYALErGezgeBR8WuwxWUV8gX0rasaUuiXaTEQ5CZ0ZxxRbFttKuOO6tvczrGXDlw8lwHxTXzHdzPORAY/jN+8flJ3sbw4nyT0Z8BBA/uxDZhtjunM/MwxjXHHJ2zxTV8RvlHaelIGpmT1BZ7DcYx0bF+O6RF23ebtowqqLFPmOUSgUXe3hWgTZfa5jnNMg+dhPPadBEqbGgbUUYDl4LwhFU4JwbgxMoAjr/+LOgOEhDvhyrVBREe6IczbRdXAV6zzQ3d/OFbN99Qxmw5MBaV9WCigumeIkyw72KPKvVlLNqpTQm1ZBY6JOjT7HM4/xiebMDbhAk+/aPh5iG1FFZbKuQuig6TP71Lg083LSfqkvTrmsO7xRZiU7Tx9aweq+9Psit8sY9b5R5Lnq/McPy8SoJ6ONBsWZeNHb76gIDvHZjrXsV0cfuZFrf9sbx0Ccy6IzUBp17uYGA4UpdsgDMmSkhxjjOo8bUh1eTqamBAgCscsA5+RKbQPOiEjbQ86OjwQ4N8qY9YNjPq2y2ofHLuS4d27U6+Fx/IYXfVBVlcI93XByLAzhqUf5zY6DhjFdbarmKhsrEkOQdKkn843gsURMeTeXWjPz9O5+cYV69Sx0EnqBecQcJL6LtfHOYe7tzPKh25gqsemSmzmbGZex3ydfrlOnaC6wn30/OEJa+C/Tcr5XKeo8I4hKOIR1NVfEcewMUR6LwTrXU7WRuRfOYlk16eRV3cCHnIsVZuZbnfnmK7OwOvkWBIVnqhwt0fYAnR1Ntnn3Nxv+mfjNMf+07EdcOzvrr4q5/bSuQ338TymDTH+ih0HsGzrvmlq7jMdAHguMxcwx/KdxzOYdsPvHO9Zn7iN3zmnMgq/HC/YF5g5AdPki/0AtzmmpV+sf5YFLAtYFrAsYFnAsoBlAcsClgUsC1gWuAsWsMDfu2DETziJTwL8/fdvJGJdqu+0nBP6/fmhW0FLRvq0wN8Qn0l8YfX0fE3L5F36QrD4YOEghsac7lKKwOXLl1Uhl+q2swG35kQEZf/0T/9Uv164cAG//vWvza6P/f7FL35R7wNS6beqqmrW9M6dOydCB++gVESbZgtLly5FRoasFlcjK36ePz9blGnb9u7dqwq8J0+eRGFh4bR9M8FfZ1kFl/cpKRowW+A9Eyr2Mn+zQb88Zvv27XqvhCq9ZWXvP7ueCf4SIua9l3ERxbqT0NfXp9dBJWbms6DA5px+J8dacSwLWBawLGBZ4JO1gAX+WuAvZ2wf5/X0J1tFrdQtC3ywBTgx5WT3bgU+5KXikglG1YzfHR+Gmv0z3+dStZsZ78N+n0vRc2Y65oGq43baKHT9HvRX3eqd6Bjvbn4OXJ6JpuPv4fGtOXju2BGFZDDlqgp8fCBO6JeBYAtVdLvbW20Qr0AuBGG4xDYVwnplWdfilEC8+sJLCgVf7+mCc0iYXRHYX+JTxZOQAUE8PnjnUvdU+uM2QnwEcwga8Dz8TthmnyjhFQhASpW/ybpmHIuZjxpRrIwcEPVM9whV9ZysrwEVhp1c3RT2JXBMRS9Cx4R23x7pg/NkoQIEc9kuIfEA4iZa7ZCg+9QiHC88pCrCBFcvVzXh/q3LRFm4HH80P1PBYuaVeb8c1gKXjlEs8o/Q5Y9d+j2xLjhQwaSkzDg5pnjW07KcCU4adbZZI93cyIfoOV5LFfxhfLYloyJs2tZsQNDt0jT7mA6VAW8XZmu7fNhvAAHC27RFfnW5luvedVt1WfZeUYNOCIvUpKkqPeXvLoBJu9ad2drAXHnw8xXobrQXzW1V+KbAerWiNkmF5/mTg/Bur0RZkqh/ylL27Ac2LbepJRpQwsAhO7Z7KVBlQI7s7/xvtKZlILy0BCleAjYEitJeYASyQsMxuG0nugrzNTsEtBxVSwm4UI1tyfdFpe7mMtaMaGAofjbQlId3oKojc9udBJM3xv3cfoF3SmTJ82BZNr6yF8lpPnAR52puIyDFQOjX8RhTF3ycZXnlnlH0Ddu8sZOTvTV/TS0FiE9MQ019JSZFaZBqcgwHwpeqOh2V9ZoLuhHZNICU9O+gufWygoyPbfbGz5+tR09qgAIvZNC7Bd4YFRiHIPpYkA86r1XjyS/+BV544S2FGQk0sszd/YMUiGMdZt+8OyJGAX/WH9Yrgiz/88En7QAO+xoqeH/jKzE2BeNZlI5Z1wgRDwwK5HujAPOj4hTk8XV1x56gUIzLMt5UBWY8pkc1caqKj4l6928Ov6oqd4RP5kVEKwi4Y9Ey/bx14VLtd1KfDMOFF0+B3t2mXHdt/nMFmWjj4rIrUOh8taiI3oSbCExG+CcLxJWv6rsEfhpayvWmjIFrti1/DP/npX+2Q4AEeqngu2pnPn72m9dR2XYNT381AWtkWXQzlrC+8TXUbFMoiFofgcbg67h09IQuX2VAHI6JDBwXR3vCMdTSqt/NP96ka+ypVejGZ6X0xefO4FJpkQKeVB9mMGXCz2YcZbkZYMe0d+6fGRjf5MXs4zZX9yG1gVHX5w0x5oVlT7vwhhWVNFPDVuNqZTU8REXRtbEZ9RdOqAPJ3106q7A2obPYSBeUCMjIY3md+hLgipBk4Zn39LTsU2kjwrS+QbKcmgBybC+qni3wWak4gri55es2glYVRQcx0VaH3NPHkRE2jMuVA8he8ghyz7+oMG6grzvmh4k6cLWojXcPY+Wur6Pk0gkkzRN16Y77tB/eE36v9qFUWTU2oN1MuRt7bF73tB26um9X7bT6vWCBD5KTvOEnoJ/HxKiAatK/6lLv5ug7e/eKFGeY/Xvl+me/oUfg+Lf5P7klMaMoOS7quI71wERkWXLsuRvQL9NknVu3bRCl5U5qp/fECYjwPwPb4aGCy1gu36nSy3b4xKqH8dLRAm27hPvDBQqmY838nilt51kyZ1gmDgV93TJ/cYnGmYY2nc9wjvJWeTEu1Neirrtd67+nqPE7yV92ZrYe2ywOIW7ynQqnC2TFgXkTkwiUeQQdnhgIJfP1xpXzOj60CpTZIY5FVC1nP0InA6r/c07E8OSmA9qPmDHuYtWgXSU6KiwQ1efe03bn5e+E1ERb3+zu64qJUVt/TQiUkOe5ki7cs+vz8AiyOapp4jP+Ed49+uYzWv+GZBWA2cJc7bb44kmN7gjlEvqlQ0Nda/UtSRHId5yfUl07IXY1MpYIqNpoUxllOzfKoDwv+0u+qPpBheC66iE8sukpVclnux8acJvWZljPOI5X3yjSfic1wwt9lSVIDW9CxY1eLIpyURA6LCYRy7bsUyB/NsX+kBHg1NXpfeDCtCdQVGp7AMF8sz4b55xbLvbmBirU9nZOqHq4Yxw6AqSVeKJDys0/RFYAqJqC0/AoGtok/9kHMNhZhFWJPnj3XBdGB3u0v6FyeICMnQS65yUGoaGmB2OuTmKDCQU+84rLsGTHk4gOqEGUzH23rorDRO+QqNEOKADsJ3UuffOfYXTsMsZGx8BxPb+wFNH7g3H90AlV0S2pbkBr54CO7ZzXEWDl3IjBOOywb6pJSESK+4isaBGHF04cQlxYhAK/HC8JwlIJ2MzZ7fVanLvKm2QeIHP37JXiOJQnCuYd/Tgrc3b/QQHUA0vwh3sEIq6NweCI97TfaGYcDU1ag8aGSlGXLkbG4vXw6i3BxJZoJI2M6ljLfmheRDPCox+cdjzzzznFqpXfxdUTb+u85+L191d5MOOBzkNl3I9cn4PJoDCZfwTCI9gNO/Z8GS++/O86H4jt6dbfLOa3w275rVIiwPtIZ48qrPBcbHcV4hCWHBYA920RCCxap/nJlDIsLO5HlJc7qNod65KFxGCBkKPdcOxKrh5XcPUKIlMSkToai3F/Z1WNX71pE1z8r8hqHS1olr6iUuDuYJlzus6LxTzXLFTXSpnKnOhGXZuu0DAcE2Uf85kf2oVAt5n7mfGU++6V+cJJUUrmSg419b06PnI7gxmPGL/06nl01BRrezRjMNubYzBzSMdjTRqO/QjHYL7MvI5jHR90cQWDkJAQnT/wODN/MOdgn2jSnrnPxLHeLQtYFrAsYFnAsoBlAcsClgUsC1gWsCzwUS1ggb8f1XKf3nF3Cv4ukPuubeIw+0Hhw0K/TO/TAn9Tw+X+gtzX+jTC+SpxAO6Tm06fcvjnf/5npKSk6Fl/8IMfzAnofthsqYDJQw/pPcpf/OIX/z977wFlV3ne/f6n9967pqmNpql3CUSRBBIgZDBFkNjGcZzYN07sJE78Za0b+yb3Zt2sfME2yZfqGIjBJQYhEBIgUG+jNn00vffeNP0+/+fwHu05zKggkPOtu9+1ztn77P22/ey3nb1/7/91Pt+4nXj47PnLX/4yCM2+9dZbaG5uvmFwPtt47rnn9Fnvyy+/7HzvaQIZ8Le1tRWPP/44nnrqKVUH3rJlC5KTRUCmpgZjY/JA8hZdamqqUxGY6sLWVSEJ/tIG/f39eg1Mb/v27VizZg1CQkJQJcJUNwKymYUZeae+YsUKfX5zSoRWbGdbwLaAbQHbAv89LGCDvzb4yxHbnXxs8Pe/R13+/3Uu+ILwTp15wch4+JLX6m4E8jKcUR1iGKNyZqAMazy3u/9p42Ce+ILV+tKV0C+dFay43fzcrv8/WL/DqXbXGOiLx3wC8Orl8wrD8GU4YSu6RbmDSA/Jl9mRot67IB1XSq8gV9Tvlk26KQRL8HajvyiNCRxjYDsCn9PNAtsIgEsImJAOFfGoDvyWqLcadV7CuQREZwb6FeDly/ii7k4kC8ibLRBmg8A0hBPGEmqQUTMK/2sTSA4KRurKRaJMN6lLERNSphow1Yj5OSAAKpffPtvciPjpFIEm+xWAmMs+VKodFZUuo6SVnyjKcFERmt+oDZ34p9fPI1/+iMkiwrI0cL4qCEeubkG0W7aCPnWlosyVlIaGCB+cvnhFoV/3xBQQfn75gw+dSRIUDUy5FxE5I0jZlTQLGnV6mmcn6cl1CLwqSxV/rCxp9WaWh+dy4FblQKufz3rfWhcJ/dIdufQ+UmPTsDk3FT/42X9qWeA9N+4/C8+jd1SgXFGSo1uZH6Cgh4GAjL+5tl++bwVWp+WrUmu0lKe8tZtVzZXw77/5eOK+rm4tM4SBIhc9rnCdAdmoCEfA6NixHo2aAAqhlsy6Wl2emmWMoHjI1PWHI0ePzl76Z9HCficAasAIQr9W6Naab7PsvVFHtp670b7m7YUUnLjYr4Av/VL5LyzECymhwQJRTutvHjcQCCGj8MkqqY+B8PF30/O5GeHycGDKqYbHeAlT3Z9/DcfPOmZIE/pVdcCsLfjn8yewdnMIQkYnMea5HCcLHFD6xrUyY9trBG/udygiU0WVLm/pEyi+VKBAdBXhdYF+6RLCErE4I1/A2HJ9IMN6TLifKr982ELoF4PLFFJ7euuD2lZQGfDv/vN/KtzJ9oOQ7lTioA56GKdR3uO+1fE+fOW+XTgvS5b7uHsqrFQjkwfYZhFUYtnjJAO2DZyYcKioAPWVpRoF223CvlQ57BLQkaAh/RMSZPvFe8s+KztxM7bc6wDJi8pP6zHTl4WE5uKtQy86sxTk7SlAeC2+4LYTHw6eFmg0RZV4zUMYQjCnS46qfwOlE+il2i+hX+POiQLk1NRuVS907efoh+WaHyvExX7kYVHyM/mxQr9GFZuAMv0l7n0Mdf/1nhPI4zECPQbuYd22QkUG9rH2V7Qf/dGZcNw3dYP7xjG8SYPHuM/+mHbkjHPu93ZPIT4iCb0jXRhodywTznaZbSjLD9XCzb0saajBF2P2ahkyaZh2z9THiJwwtRGh32OX27X+ewgM6u2/CNeuFggQL2VMgPppgRtjonwQ5uUh7UsADl3qBkFDn+EGeIdNCwQWibauTqQsFCVpUQ72X++HmjKB6mIHUHaqG2cGzqF3vG9WXkye+LBw8wM+mnZFyZAeJmhJ8DZclrQfHt6MEBEEYLmjsnxEVDZ+dvASfIJ3wTu2Bh3eUVj85WRnPzGXbU1a1u3k0LBc+9zQL/0RjL5VZ5SBbzTOSUzwVSDPxMn7xjr0h0/8hbO8m3PWCVuESz2GkgWWD8Ue6asJ6xMopCIvYV86lh2qg18QCJTuC+vv0XM5UduxLDVYxxO0H+twlYw1qOLZ0NkOt8w2ASW7EZrail8crtIHpbwG1kWWty89+KhOPmKc2dKOECRmv/SwwMNsC4MlPxznsO34p0NvqKp/WFwiQsPCtS3pd29ClzCHv3v/I7hYV4m68WuaTwLETIeK4qxDvGf8vXyxgIerw5AjwOf+M6VaZ1j+4xNkqbmeJu23swTiZFtPFxPaDa8oNzzr8XuojRtBwZE39bjrF1WqG65eUVVfnqN6v5kQZN13Def629Rx1+Ouv6m6ax2fEp5l+z82EuSox729sx6KM3/xaUvhltut9XFEQHZCrkYlnzA+24+4RVt0ggzbBjqO5wnJ0h5J0veN+q9BQHej2mnUzaH4OzLYp+rH9OuqYroxfIOsROEYZ5hrYHsV7e+L9r4WzSOhX7aNZ47+1AkvGr/WLfufpaLsavp0jiVkKprYvUbrPdtowsu0oVGfDZCJSknx61CW2qnXTYi0taUYTa1jCmd2yESxE8XdEotAv/5eyBIl4oAgaQfcH8ZAgifGa4sRtmQvLl46jxXLYhAQPgN3bzcUXh1Ge+NphIStln45Hl3NAuEKqD3eN66TcJYtfUT/G7Fv52QItoumTeQ1mckk2h4LDNzX2SdgahOe2/AlvH7yXXx4pQDJGeswJOV4SCY3TWMzst0btU8lEMwLJzy/0s9fJmJloq5HJlykJsEvKh7Xaq+gvbRDgHU3xMY/j2Onfsgk1XHylaefh7YTVKGly1kWhKMfnUV0TAguHW5yjq94jnDrXH0fz5n2K0nandGJaS1PPG51rHfufcPIDG1H+7AvAhJWwLO3E5E+oXj3zPs6tnir8AKa4lJx6dIpFIjy99pVOxDS26L/HxgXoV+68CDpc6fdEDyeIX1XHy5cbka2lIeIXplgsWgcXmGtOHGmS1dCILDfmVKk9zx3+VZ8WPgWqPIfu2Q9fv6rFxHr5o6jxQN6rxj38LVJpLlni7L9JLr8OkRBeVjv5+CYN/obZ0PrHL/1ZizHMqljnHRAkJ7jN7ZDpbUDOo4obHC0LYzbtNks97u2h2JC6hbrE8vpd76YiXPl1yep0L+B/834hsesjvWUcZk6ynNMg+M6xsn2ji+oeMxAxQzj2rbw3pj/47wGaz6tcVvTtvdtC9gWsC1gW8C2gG0B2wK2BWwL2BawLXCrFrDB31u11G/O362Av196MAovPpOIEQEXL1WPzJtZ+ntqTfis8zdS+jUe7yb4uyXz7oC/Z2UFsIbe6++2zLV+nltCsr/zO7+jSVAZ+G/+5m8+s+SoVEuglmIQ77zzzm3Hy+fOX/nKV5CSkqJA7i9+cX1lxPki27RpE3JyclR59/33Z78bZBgD/mZlZSE8PFyfkfDZRmhoKBISErBunTwnFSC3V57d3Mzxecg3vvENfS7CtKiwbHUEf+mHcBhFVBgnn7Mw3YyMDBHPytMwPDaf43uXzZs36/Pp9957bz5v9nHbArYFbAvYFrjLFrDBXxv85YjtTj7fuMtl1k7OtsDnYoFP+1KQ4ayDYKNyZo6ZF56fJtMmDtewBspyPW5+82Wo9XqYh3ZRuLNCFcbvXFvCQ+YF+Fznb+WYeeF63nsEpz46hr3LVuI1AdeoLElQIX64B1XX2lU5jPADwVhCtbvXbFJQkqq8jVOyuLYAu6+cP6VA73HxQ2DmcsWQLnNLuJdg7y8FKJgU0GVUFKEiZbbipvhkUcf1xYE2TxQKZEUw0GtySpfhLawsc0A3Aum0TyzBRzXHVfmxrMNXFX2vBazH0oAR/NWhwwr6HL3UhthIb80HAU638EiFhglTjYxdw31xQeiRpbkjPTOdinzGPlRzi0nrRWu9n54jLHyiqhPb89eiuPEY2gUaXbdKlvT2WqjKtVQhJtREgIL24DLjvVX18IsJFUDrgi4FzrgJQlM1jY4gFG22sDdeAMkKPBS5BQt7UnCs5Lyev5UvgpVzQb8MS0BiadwGXGqo0hfzriqTri/rb5TercJlpuwa6JfA5NacDXLhbgJL9eKh8EQtGwSnaK9EKSNrVm9CZGCw/tZy6eoAAEAASURBVGYejAIcISCjkDtX3jbnLBE4PQo/fvcgdsoy63QExQmmNwz2Y6uHt5YlQsCLZ6bRnZDmVNWkX8JmhVfOK/D/aM8qBaPoly5ZYDM6lkV+CKqGyCxgAmCDzzyP+7odQLGHLLUd/WiSAh1WMILXYCBOxnOjevn0wzECqqy4qcIzoV9XR+VPAihNAvIYVUej/EbIqLW9HperBAr6GByLT/YS+HYK45MTurw5wyxZuRU+SdsQFb/AuVw8wZGIhR04eaYbixN9MTOYinOFZ3SJcLeEeqRnr8e5qjdECW9M29CEMC9dnj48oh7jY6JA3XxGIQ5jk6raIjweHoAjMkGAjrDKByfe1wcU2yNF+Vmg3/4sH+TmtKNn/GEFIGem+0Dl24+KajDpF4xXzh0WxcBhgQKX48Nz8ytRswwSFD5ccFqhUO7X9JYha4k8DOnzwBc33acgL4FfqsTuzFuDh9wfQdyWGiwOXYEDF087oMM1W9Qf4VKWVQJzK59uwZlzouq86jlZFv4U9ko7QRtZnSuYtDpjCXpTc3Cm9teYnhgTJcaz+mCFD3/4kIowjFn+nOA/l6InYNwUKkuLi3qx1TFu1/h53gpxecc/IvdsN4pLD+ly4uVVdc6yxTqftXCNKg8T4qIjZMzj/SUOOIgTTcaaq2f1jfRnoBzXvs3UefrhA6duqRuufgj/0J+1HWGaJk6GpTPlhcepEsjfT9zzPD68cEjPs36GigIlIVBC2XRsm8trfFHZdtEJ2lrToZ84WWqddjPgL5UaCUnfsz5clEknETLQrGrLhOVyBfz1k6XjYzL24vj586jpnsbTz/85emtOoa43BPU1HRi91q8AXXHdNPKyn0L0RClKiipU9Zrpbdy9z1mX2JdYIfX8HAHORHH4zdcdKrD0z3HBq6/vx4Y17dh/8B3tv6hYTXCU6tMBUZ0IDXkAHx45pP3wTJk81Jt0QNLGZoxnLscJFFkLcp1QpdWPq514jlAmVUtvNGnKKMG73mdr3FThNC4lNkAmx6zVvtFA7uYc2+HzF39qfuo95z2l42SjUcEMCflyLMD0WF9pm6uiMPq1L8ciM2i9xkvIt32kCitSF6KouQ5N3R36IPSF34rCaFeUAIlj6LvWhZG2CVH3lr58qS8aBzzw1Xsf1raC4x72Q3Qvf/COtvl71m7Re/GLymI8smqjrjrwTtH7OFNcDk5QYH9OwJjtg/brM8HYlr1Cj8WEhOF08WWnmrBJh2M8pkVXVtWN5HhfWWKwQ9tE2pz2uHRpP7x8BfKT8si228Ca3F+98zv4p8N/7SxfGpHlixPYrjS8jsVTLWhrF1h0ehwpfklaN5Jl+3bHu07fdzLGdUYiO67jU8KzdK7jWT0oX3l57Tj8q5PYluYjY6lxbFv6RZTWO4BK44dbTpAx41E+mKejDVinVmcF470jsmKD9EHsryrqupztC8PER3ijt/MMvBaHab1ku9owPIJtS9wFBr/mhBXZLhHeZdki8Mv2sDt4QOuZ65hJM2D5MtAvDxFWZn9KANhnYkZV9V3rB+FWxs+2Z9/2NCyL6UbzqADEH6uPB+50jCW8AzyQErsGWakD6PWYwNucnCKrGUx6h6GrtQVpce5460QTwqPXoKSwUtOMFniUatDX3CLh7tuqKwI0VjtWAGDbZ1YnMJMh3CZiMCB9gLnm8LAUbdd4LU8+8SeqWH9AlkUkwMnrYF/cIPejrKUBj2yQyW0NFXjk/l1aJ1j22cbfI+OwUwJX78rwwtWgIVS/9oreP5aDmoZrGLrWIMr3DoX6394ZjYNnRWHX0k5wsoBpKzmOYZ6ZL1OeOM4wqxUwn4HJAU5Ylr/pqObeKC+1XB3LOu818zI84oeQ/NWoef1fsBGTiJZ0s72C9P/LeF6m9rvuY5NantbmP4hfn3xLozPps7+lqrDP6IS8uLmIqelRbbc43mqRFUKSonzhfk2UvuUa6Hjfl7nLqhby24DDhH5jYlNQXnIajd3XnOWc/pMiE+AbUoczjQ06+SQyMlCUtke1T+TYKSKsG9EL1mkbzTZjvK4avclB8BHxGLbpMaEeaJV6xf3azkLnWIyKLuyjaQf2sZeLep1jQ0dfMI2G9mFnP8y80FnLsbXNMH34wMCAAsL0Z/p6xs99HqPNWZeoSMMXXwzHPFgdz5vxAMOYfLr6s4ax920L2BawLWBbwLaAbQHbArYFbAvYFrAtcKsWsMHfW7XUb87fzcBfKv0S+qXbkBk4L/xL6PePd8TMupBbgX4Z4G6Bv8nCJN8t8PdY5d0Ff9euXYuXXnpJ/+Nz5a+nn376E5N/Z92c2/xBuJVqtU1NTfg0arV79uzB+vXrwWcZf//3f/+J5xNzZWffvn0ICgrCm2++iZaWlk94MeBvW1sbfvjDH+KXv/wlPvzwQ81fUpK86xFYmerHhKD5bGY+x+cmX//618EwV69exX/8x398wj/BXz6ru3z5Ml588UW8/fbbICBcVlaGxYsXIyZGhALkuWhhYeF8yaj6MFWCqXh85MgRXXVxXs/2CdsCtgVsC9gWuGsWsMFfG/y9E+iXYW3w965VVzuh34QF5nq5OF8+5vLLl5Wuji89+YL0076M7OrKcb7Edo17rt9z5WEuf+ZYRtqW2wZ/CWkaVVvzIreioRbPZU4qDEU4dXnfGIYDejA9UymggixpW9+sMGu7h5v+edt3/yb8aP+bqsJIEIYfo+pJKIbQLZV3o2N3ICyiBUV9I8jLXanQLxXDti3PwC8v1mMkwEvhXN+ZXlmKNwyPRMQohPlXh/fr8tpXLpxWYJjQLyEwAsduojLGuOIGr4LLv9MRLF25YA9S42dARb6Zni71Q2ViQp2vVpQgRdSBPbr8ERafqHAPVQGj/dchMcYdF69MiAJqK0aDM5DvM42LbU1YHhKuaoDljb0I907ComwBBkTdl9Cvq2s7cQFfkJf6XtNt8gJ+ApdFabRWoOTti9cqlEh7By3oRmrgYg1f39ksx1drNLcD/mY+fw/GBEh+bMNTc4JdHQMOAIfl1bXMuv52vQbzm2WCzvry35xz3RpIh7AloV+qO9MRnty9WoDL+mpVYmaZUD/yWxUTpbzQJmkpG9Hb3+CMlmBNUnSKAirOgx/vPJ20UJeTvjLUr8qMVGckyMnfBFCMKjXL4Xui6lYgy0CvyNmiMCyjIAyjkJvAW6UFxzDoO6RheZ//VWDpc13tWBkeBY/0fLwianCMh2VmZUurwsCM388vFg1n6hXiKfxY9Zb2yhblWy6xbWCbG8H48Ul/iCvFr2PPrign9GK9Vldw0HqO+z1DbgjwFphqTQhmBDgyII0vumRpZU8p716YkmXDA/09UF45rNAvVRNz14aAiqMhbtWY9o7H8bde5lo/Gn1ooCxXXd6HwJB1KCiscILxD0fvwNIN3agqfR/3bQpT0J0QzMC1ac37xMpoVB27DKpNx0YLzDtQhS0Ln0JN5xW4C7xS396lNh8R+Gf74ixM++ajW9L2TPHUdKPDtwnsBrSmvY37fNNwNPgYhtGKFpkgsGndFxHr747zVWfV73xfLFeJ9VlY+tB9qhjMckXoNyJkNzas3ImOC+9pGWTbujpT4HEpo391/Meaf9b/+u5ihYMNzE8o191T1MHHAnCy9xSyFn8Hhz74vgLqRimRebGWLZM3wv2hstz5ySNv4eu7/9gJsOb8aRZ6zvY6l2qi6i6Xu/dqHMC5n9Zp8C3ZX3K25QbOMvFSKZH3/b6tf6aQdFTYIoWmCU0R2jxz4qfaT/X2i7JhR5Xu86HQ5OQk2joaECNK6eXVBaisKVQ4h/HygRcdIb656jpBHII5N2o3CO8Q9nHtt8xxkwbTYVzGn2k3eJyOMKs5RlCUSp2c4JAibfcybx+UtbWgT1ScOXkkSSCh18oOI2fnn6HtqkO11sCwhKS2rhpD2Ew6MsPrcepQKwiXLRE7pKb6oU0efhbWy5LtYdcU4s7M/iYGcFH6iylc6yrFtLtMWJCl3htrTqK2ZQw5S69PTCBAl77IB/3tpdgoqurna0fUzkybkB4d626CpEcVSgO0ccLIf/2qbRb8RKaRkwWMH6pnEnwmJMW2kmFOnClxAMcChnb1dGN8YsgJaNFWBpTShC1fM9Gh+OjkfssRx27ak78Hr8i4T0CbzPuNoF8Ci6at+0Sk8xwgwFouELu531ZvriA76wwVfgnvsizRGUD/bGmR2oPHWX4uXhlBjIB+Z2tqnVEyjQ5RfWVZI7j76oFSgYZbta4P9nnCyztCJ6IUt47qsnCcIMBxnUmHQPEXNtyr6XBM8PMTH2hatdIfpElZO9vQBo6ZfnXkbdyTv1b7OYKPbAc5LmB9/9f33xLgt1vLcKCnN1o62vX6v7XrSV1JgUCwsUWRqLWy7l88Wa55SPCtUkXWpUsdyvcEViuu9DpXpDAT1JwXbNkh9Purl/5SQVfCrbu+9qfgpJb+yQEFf7l1AH6OlTZYbkw+LNHMKpvW4zfbZ9/Hun6jNoJxdLR4qb8Ll7sUluUkH1PfrWmw/raIcjLPsT4Yx3rCiTCcNMHrae+b0gfhbLdoy+qrAwpNE8bdtjYI/uMzGAryxlhNn6qgMh6TR2u6ze1V2vZxkhthawKZpi0xaVsnWfAYJ/iMVTsUivmbaVrhVB4zjmGnAmXpvekW6Z3HZALbCFoaw7AiwwenCruQPjiu994j0hex4y3o6B0XdXiBiWPWYcJjQMvhoCjuVskYlIC4p1uojmMWZQWqamwrlqG77hQ2Lo1HX/uQxmXqK+FZTtxzXzOo4PH9z/8fOhGKk21Cgj1RWd2ucT6xR1YVOHgRtf1jeCJtoUzUmlD7l1SIIrqUabqJgEpULNmKbDcPHeuzzz149gS2br4fPv2VOv7mSh/se1m+TN9I6Jdt4or1f4gDV8sUrja24daMXcwx5jnl90Kc6uaudo1ylzlDMvbgxILRcTekJm9ASOC6WZNjOOmKDzwam0v1XrK8/M5Df4TWzKMIiH8AXMVhWczzeLPyIL74wG4MXi5CVVOztqdL89zwxv53nfXBW+zkDl/sfigCxe0T6G+5pvU+OvJxZ5qP/c6f46O3P0B1q2NiTeb655AYGYr1G4Z1vGTGcwSAA7wE5pZ7npSzCV0t9Xp/I6OT0NzeiOXpAZiRjF8QeJvAMF8MUQE7crBAFZ7ZRrN+cDspkyNH2hyq2izXVPul3dknGGfqj4Fr77n/abS1OMo7bULHesTzhOwN8M19UwdYvwcHB/Uc4+YLKZ5nnaeqL5etZPr0zy3zwHP80C9f+LGt5XKUXH6Sflj/GJfp78zYg+dsZ1vAtoBtAdsCtgVsC9gWsC1gW8C2gG2Bz8oCNvj7WVny84vnZuDvXz+VgGSZ5G3cXPDvnUC/jPdugb+h/sADS+6O4u+BolG0D/LJyOfvlixZgtdeew3+/v76P//ZZ59VldzPMuXExEQsX74cXV1dOC0T1m/HEZp9+GERPJHnF4Rm29vbbxo8LS0NhGT5jOOVV17RZ5GugVpbW3Hx4kVVIKYginF8tkFAl4q/kZGRml5z82yRF+OXKrwvvPACli5dCsZHgNg8yzF+uK2urtbrJuw7Onp94juVf2tqarBhwwYFh2kb63lrHHyWs2PHDn2mw3jmSsfq3963LWBbwLaAbYG7YwEb/LXBX47Y7uRjg793p67aqdxFC1DdjhDBphWhqJCX/LfqzEtG81LWGo4vO/39RJVTVP44yKdfKzxh9Xuzfb7I5gt7V9jlZuFu9TwBw9uJny/sqa7HF/R0vDZ+uJR9iP9e5C0KVGgzddEKrMpcBbe6AVXXzctbhfrmRl1aln8irlTXa/h7d044lg2WPxCFdVUaN0GtZE8vBSdDp2sw0z+KAXm5PC1LcPfLku25S3MFOPTFUKsswSwg1wkBhBdkLAaVgwmKUq2XSquvnP4IoaK+mizwJbfGUcFXIU8JWyFKr1+UsBsF5iu5dlG8eCnAE8IlcAUUo2rrS0UXQVB5QVqOQqeEhBP7+1DRl4hxtyJRemyF71Q0nkxIQeWQOy43FuHbuavwCwGwph/bi9qP3scGyTNVBAsbj4qS4RZNw+THbAmK8oW9eWk+3j+hsCvP096NdaOokYnKA1VtGoTA742gX9clurlk+qLJFAVVslLzRGUsZU741+THbG+nfDAMy4N5GW/icN0SzCM4S7+RYR44eK5AYWratleWN8+JjFb7K3AtoDfLxjKBA4oFZqDqr7uA4bTJPVvGUFYxG7inKp2rS39yH4Jn+tEvS1IT8r3U36N1k9DCzuVLEZYSg+PVDSge6EWv24zm31OUQrNF+ZKKe8YRcns0rw7/ebJI4QSGJ/jL+KhEG750HX7w+o+R8MA2DFbXwiM0DB1StscXNAoAGohzF1s0KisIxziS87MU/tu+8RoIdtHNtcQ9j7POsowE+O8RuDTQqeBMFdCpqd1478OTCssYKJBhjCNIRBXcyGBf1NROidrqKAJk6ez0xQGornEo/RJQ9BUFU38PL+RmhGuZJAx84twwduUGITkhEm+9/ZFCvwShaRMqKHb0ijLldKsuQR4W641nvxCPer+LOJMeiOM/q3fUc8kIoUQDwFLJkI7t2/JlojJaXqDQL49RobmwpsFhF4F+68qKcPrqccSs3I1jB3+IresfUZXB2NjD8Cm5Bz/58Cei3rwFJ4+K4rksUb5zRz9ef7tcbfHAtkhNk20zy5zVPR30LN6MOI9ueXbDfDy97n8IlHRY7zsBWwLiH1w6p20TgT3T9jGOBK8exPn6KeAfGjKgttq0qR5dDeU4PFApy8xDFVmt6Zn9nGXPOUFdHiOE99rP/0XrwVoB8+u66pxlj4q+Jt/sc1iW3n23U9sEEx/LBRU6CetZyyzPc+n41SuC8NGJw3qNPN/a7qVxUsGZ95BwZMzuSKcaNfus/DW+iBMY/NzFCq0TLHeEcr7w0DfU9oRw6M8V9mFeCdnR8fx87QH9sY90dQYmMtfM89Y4rOkxD/xt9ftM/JOqyL1l9Ub8+OQRbcepNrkgRWbLC4Bf09qs0C+BdqNuzTQIRdEuF8rPimruGoX+A/IjUNk0ivKiAUSmrhfoKBT9PTHorKzCwQ/fh4/bKriHJqCjrQ4hCT6IT1gnEzw6kBDmjZrGUVGLn1ZV5rhNMZiuXoSk0CD88qz0XeJMW68/5It1lnWD5ZXwL7f/9nKTnvZfmInR9g7dX5/5hLbd7I/33bsTfTKhpXOgz2kjxsPxByHD0avT6OmqwdiE4+Ee7WXGJSZd63ZyRFRALXXETKTolf4mbnOcqM3Xqfe8734VnLByM8e2zrQTrn7z/zzHCem5npurXLj64e8QUeM/Xl2heWZZ+937HwHVc6nQba6VcfGc17UxVPcOKlDGc3SltdW6hH194wzKmuq13C5b4oG3TxTpxKS+xjrkZuUqDEwYjTAuoUXGR5edsEDHHuevliJA2oKhqXFkxSWDisJByf1o7/ZQKNnXO0AA5UH1yzFDcJAnDh6r0rHAn+59TtWDCfhyHLM5e7kqFl+ovapK1ZzsxAlVbHsIEV+oK1RglOmzveaEkcKSCv7EfRFeiF79JEZkbMN6fSNH1faUxXlOxWZCwmVeBTjbdl3lgWXUALqsl3PdF2t5MekxDP1b6605Z1RAGW6usMaf2RoQ0KRNgDEjd/0nrs8A6ATsA9y9FO5kHrS/lPvNvHCf20xRVe/ubZvVhjI9Tm7hJIn+Ggf0TL/MrzWsmaDDY8bxPrjWZ54zKxIYf+zzrOHMcbOlAjBVhxOD3JAdE4mmehlHSp4j5Tr6JqbR2tSHKf8sVYWd8ktA0oJJUJfGXZrbgKBAhXzvjwtEm4xRRzGDRRFTOiFhuLcI5bWXsO9Lf4EGGUv2IlbarhR0yPi5TiZGBIhqcHjGesT7DSioz8kiJ8+e1/6AeTr+9nsKjpYVdeo18RrYX3qPpmr9Y324IO0q79Ezj/0RSrvPIlwm+rEvZltWePicwuxDjfUyNj+ql8v2i2M+mUkkALyfs28l+Gv6sMauCJyXiQiEq5nGXDY2tuOWfaXVsZ4zr9x2Dzj6fk4sYDz8f+X634r96N6Hn9f+jfFwsswrB76PwYtDGBL4mH1NZdc5BK8RCPjIfizP2alt8X2bnsCZM0WaFvu+bQ8+i+LLF/U32/SI3HAF7PvkPtbJOCci2lshdgK8AXmitN06gZw0X7S1FiJ52SYcPlAIqr0fPnL9BRDLEqHf+pICrTcEl8MEEqZCsNs98cgcENhd+mvC5HRUwO4accOG7Egdm7Cv947IRXfjZT1vvkx5ZF3kPj+mzLPusQ411jsU/gn48vq4AgEnmvCeMBy3tI15+UN708YcVzA+xkF/nGDBOBkHAV5rG8E2g+EZjmEYJ9OgX4ZhePrhbxOfuQZuzb22HrP3bQvYFrAtYFvAtoBtAdsCtgVsC9gWsC3waSxgg7+fxmp3N8zNwN+q3gk8uTpsVqas8O9c0O+JyiH8nz9zvLuZFXCeH3cL/J2cnsHj+UL/3gX3k9MjstIkEZLP11Gllkq3ERER+j+fyrUfffTRZ56op6z2uWnTJnBLaPVW3erVq/HUU09p3v7hH/5BAdpbCbt7924QNqZab3Fx8ZxBuKJjT0/PnMq5FGHhsxQq/hIKpjLvXI7KyMwjAd6/+7u/04nXc/njcxX6mcvxXHZ2tj7joWLwfGAznxFt3bpVweC33nKscjVXfPYx2wK2BWwL2Ba4uxawwV8b/OWI7U4+Nvh7d+usndocFoi797FPKM7N4e2WDxH6pXvG//cVFLqVgIRYxmPa9CXuXHAdB+fT0wIdCHhj3M1eVht/c21dX0zP5edOjt1O/IRm/7PwvL6AtaZplGJPVZ1G+Op1GKwZRcdQBQbcfRT8feX8KVH8XYbo5DS0iooXX9A+mrgA/3ywUtVBs+UFb72o7B4vL0bqkmyEJS1QOIAAL4FYAr4HBP4kuEUAeED+rHEJd36EbVDFP3nrrMqcwaL+Rxcq0O6AqOkRGu4bi4GfKP1tWbUBxwWe4XUQ6E3wDxDVsQfwVmkfzldeUOjunXMnsHNBBo73BsqMznZVjeyf8sTLRw4qiPvvotzHl9LrwqdwQtT+EpJEvTPuQbhHhOKNE28g4+ldGGlKQNdYLZLbO9EuQJZXSAsKCI4FRavCH1UZ53NUjuPLepYZgj6DY1cV3KN/A/3OF9YcJzQ6Fe8F6zLp3OeHqrjcmrJvwli3BszhsdspH/QfnpPtBNT42zjr0tA81j7Yrn9ku3qG1a6Eezdn5ePHRw/L0t6rkCT3lWWBy6hT0ZEweWF9BfJWCFz7sWoyoV8D4Zh05tpOCCzcGBCGjNBE9HW3KMzJP7erwqMQLApwA54zopQmgFdgiKiDtuJxKWeNogTcIoptwwKqqPJeeojWearhEsAghMByTOj3y8kZCpwHD/eidtlCNB/+QLMR+NADeEjUUt/zWICyD2QZekmLjqCsWdaZZckAWgb6pR/rveNvV8f7QlVT4wiXpCTVY8vMI3jt/FlzeNbWQEhUu1u9OESU7wLhHzgD/9EZBciMZy5BTjgmaTxP0+A1P7IhET8/3qpQEBXzdm9MQuGF8+qPcJ+P1OHSJgc87O0Wj66mToxMzqBJVO6+8nCUAo1UVySwOpdLTd3tBGFp14LyKvX2zKIssP2IyXxUy6JRaY2LScHR0/sRMRAGKnpT+RNuU6ooSBiytrcMe/KewHBvEP7p9fMaF++Z1VGdtynLS9XzrhQ4VE6Lmo6pF0InhFwMbJay7kGs3PYI0kNTEBKaq3mhgjg/rM+R0SsRH7MAE2O5qLjUiHQk4d1Lcz+cYV7/64N/dWbFKEkTvGNcBI4JPrkq9zIA+5y5+h2eI/RLMMZ6nYQ/CZuZe2/qC/0wH4c+2K9tzde+HAv3hk2aLoHMqM50RAWvxpHjs8tS1sI1OPDeT5mcgjsEeQjhsL2izehYptkP8lj83tXwjwvTtot543Ha9EaQDsMb0Ecj/PjLXBvjNW3UyvwABIevwNbFW5xtWgnK9MFcndDcvE5OBiE8SWX5/zp7DClP7hWbFM+CfpkEr7vxZC9WZD+J4ubDiFoZocvDtx13ALeL1mxF17lCTHpUoapjAomyRHtudBfK28Yw7RkMr5nFmPG4KMrVcp+kLhD6pU12L4zEh/9Vo6BZiqjKBySvdKrkEuSmgqa5P8wH6zLvMYE5AqnMb/N7jjaF503bzXLOPqKquw2/v30PBnatmgXj8r4vW3AN7Z7jziXuaVurY/3SPlYO0r6EW02Z948NEyDeMdGE++0ny/S++cRFouFtB7zHSRW9JddBUWvc3GecU/3eeu281ogATzS0OuqhK6RnDbtOJsiwr3J1LDeMk3lk2b50st7Znn770afVHlwtgMC+KUcscyyji5NSsWfNFi0LGTHxIGhLR9ibZYr+qZQ5MOiA2VgXOeZg//OF9ffgjExKYXkimLswLgn356zS8QhV6ItbG5CVK+rBTe7geGZ4Ohk1bbXw8nGoEI9OjKmyMBWHPccWoETifuG+ZzW/BCBZNrnlOIZ9HtWHTf6sEw54v6nYyolAxhFgNM5PJm14lXvj+OUbP4gl9F5yuRRVRee1LHIyzqaw9bOgXxMnr5n2cwXszXmzNfWTvxmG9pyrnrNO8PytOvrl/Wb8zAdVfU2faeIgnOrv4Y64Bb4ycWgPThUX6D1lG+6ab6bf0dXszJs1j0a515pHXocBGpmesbe1Hzf5sG455vHzC0Xi3ghtg63n5ttPjwpGUPcIQv0D4Rs5icTAXfD2bUGv54Te94XSFx+9VIGc/C1IDGiDuyjALs2MQVf3MBpEtTd/cRSy/eLQGJYg/VQMUvw6MeTvhpGJWMTn7Bbo8wp6Os5ifKAN3UNd2JjUryqxofE+cPOKR2jWbgR2Fegxjnt8vVcjZKJFxweh9wgAerpJ2zRCm7wvrVLXTN3JSfJD7sZn8PNfvajtzfiUo18wbZva+d6VWD69Vif4sCwTaO8fFdXgmjpRw3aomAzJ5C0qFbM9rj901WkqpmN1LA+EQF2Pmz6OfnnvrFv9cZMv9r+mTISHLdC+nvHww7RYNmY6G3X/cmWBlsvGlqtaNmkTArxVDZ2qzLxaFKSrasYVJGd7xb6E5aa8WjoJcSvvfQSJU/fiatWHOs7fE7IXhwt/oWnFx3rx7w0WZT6teYiJW4BkAfVzN+1A1ES5tu1jQ7KiRNxKlB2Wtkyg306BfvOygrTv6OicxtqljpecwZ4rMOzWj4ozjnGOJm75Yn9KZ+zFa2Sdo315TexnITzxiHwMeMu6SDvRH/3zOF/Y8bepc+Yc4zAQMccMPM+0GMaoBTM+xsPzPMd9U84Yno7xcZ/hzH1nHuiP4WxnW8C2gG0B2wK2BWwL2BawLWBbwLaAbYHPwgI2+PtZWPHzjeNm4G+niGAcqRqeE/7NS/fHU2vCZ2WQ0O9Xflw369jNftwt8Jcg7r2LPBHs63GzLN3R+WaZ1P5aweznxncU4TyB+ezgV7/6lQKy9PK9730PP//5z+fxfWeHqdZLBV4+eyD4a54l3CjWrKwsVdPls4t///d/R2Fh4Y28O8/xucdzzz2nz4defvllEPD9NC4qSp7tCZDLVZQKCgo+EQXh4m3btukzEkK/VDP+tG7RokVge1dXV4fa2usr5Fnjo4rxqlWr0NLSokCz9Zy9b1vAtoBtAdsCvzkL5OTk6HP2zyIHfC8632STzyL+zyMO9u10VL6fx/3w4+N8zULHrXVfD85zzJzj1oSxHrvtfY7iDKRrAvM3nXXrum/C3Oi41c/t7Nvgr8P+9vdv0AJcVnwuR7VLwjLzOQMJzXf+hCzJPp8qnWsYAgdD9Z9UKTT++GLSCv2a4/Ntb1dR9WbXOl86n8Vxz/VfQ+2VQ3NGRfiXS/2mjYzi/doCJHv4YcGCdFX6JTzjHhGFFFHWpYrd/WFRosQbgk3xSbrcL2Hd8PSFqt53RYCY3IVLZfn0LrgnpqjCL/cJATOOYwIHQ0BOQr/17dKgz3iJGmeSgLlvKURDNdjUxQIPC4xDWJfqwQsDp5EtYA0VgQkQp4gKcFhsKh6KjcVfHd4vL6TH8Y1dT+DKhdPweiQCvU0eAuk0oH3UE/kRQQiLT1QwR3pR+Hv5KDhM5cjOkAyMd9QhfWRG4/b46mPIP1KIXo9uXSqcAJK/mzvcB3ww7DGhYPGvBR76+r6wecurq3JclP860LZWQGvOG2A5SGiqqOWHqGm4dbjGElz/OFohHuu5m+1P9YoinQugwTDWOkFAkXVy56oQ7F75GA5cOqOqdFSDe+6hvaoazc6J6s6EQ6hySDiE3Sv9GgiA8RoIh/tRCQtE6dDRDhBOJbxKtyYwGPlT06hvqUO2qAmPSB1NkfJHNWi6w3UNChl0i9LzN5fkKihIcOzZnL2IiE9R+NHUeYK1bcEC9Uk6BA7oGF9YZpxAxDOq9EvInWV7/7sCi2etR8/xQyjvvD671kC/GvjjL5N3sxyz9dyt7u8VsO6fj5y8qXfeH+YhJNRNVGkDUCd2ig+XJdC7hOr42MVEeqOsu05/DY9Mwcs/RxVQeYB2Jew7OeMt4dwFjJtyqgPz/OJoAb5EfTAt9/dw8o13WG1U6bc6MggROWFIhSOuRAEbzXLdVNozjg9WmEeCqYR+uT146pcK+s0I60yQr+LqRfz2U38Gf1EzJbhISI/wXHlHs7YxfmPxqtL7q6vtqnzHMsSyRJh2YXouYrPzcPjsv6L2hChHZ6TCKyheBlduyE9NxYBAegTv+sYjkZ62BaFJoRiRCQty2xXufevQiwqDE2giHMVta3s90icS8X7JASQsz8eo2MUoUJrrIvjTW9Qnkx8cavDmOFU3vQ5X44ldm/QQ1UIJvhjVQx6cCwI24a1bUzcIzSxasREVBwUIsjhez8MCMBNuahPAinZmWuw/jYoygcwA/xQUlX+A337yu6JaelbvE8Fmkye2D2bGOOPgPeHy3YyLjvng/lhVJ7rLGhSOIjxH4J7O+NMfc3xZwV8D/DFOpkX3wm85YHLaPjdjAONeDzjBcQJE9GtsQf8sH9Mt/vBZnIgVffkwgDfPcXn1hJkQjIR1oetCGxLictFQfQFBKYHoOtKrf54elSXZ333lRWTvfARBwdWoqx7SelAuECuXpOdnc1o/TlwZQKAXkCEQHGH4nn7mL0zrC9NivTPlYt89j+Jn7xZo+XHt1/mbar+0EyFlq7MqFRNo3rZsuU6GcHNvco5NuGT98tyrOPhRO9KSfJwqkNZ4uG+gX+7TXhy/0FHFv7mlAhnPPqXpTwxdA+Msq3gfXgL0m/tH6Pe7L6TgxMX+OVXKGSfbaNaTEoGZg0KuQ87Wa+aqC90D1xViW3uaBcJ1TJTQDH38xXQNTJa4M14VPrlUPY8TnOXEII4tDlWWgyAwQVsvaX+6hkZVhTdS+gI6jkXYVrCeny11KHXyj6IpOyzPDM/GK1QmELV7HIO/1O8FsfEa/sDF07jcUI0zDXX6m3WWsPaShBSdbOTnK8q/eVN4MPMhzW9McKiOCVIiU7SdWhSbhZ++/Ut8Y88z2i5xJQW6H731c3x35XoMSF4IRbK/M0Azr4+w94nztYhLlXIbtU7haKqzUtWbfd7iSC80RcY7y5hG6vIVtzkGjUUOgC5W2v3F3nlodLuIk52OB9lsO0w9M0F5zNjGHHPd8rwpF/RPG7rCeKzLdNa66RrPfL8ffCQURZeu96NWf1Q57R+aFBVVL5TWFzrzz/y4Xov5bc2rlh+Z1Hfh4hV9GWCFGHkdVtDQpGvtx43NDDBKPxzz8GOU7U04056Z9M1xQscpS/1wqmhclXtZnrJk1YF+v3J0VI6gseYaCpsmkJWzEd11p+AnE10aZWUIT7H75Ng4omNCUCnFu2+qDW2yXJ9/aBLqZHJa+uK9mkRg1wfo6W1BasRihAaPicq02GvGUycABcjEm4Ijb2Lpqi14/z2HAkqctwfGNkyj6FgH9m1P08kLjCg4KxE9dY6HKcaWhPovV7qhpOiMpsXxHe+96bcIu5ZWd2DZdCim3Fq1jzVlgOPkw9WlzvtE6Jeu52yv8xjLbKbMK2E5N47hTfrmGLfWMaH1OPet/7dMvXH1w98pies0nrioUGxfMYqFCY9jt8f9AlInwTujFpXVffiTx/dp3WX5oAoL88M+Pljo2PKKNrVrVWIAlsx4aLvPcpAQ5oViWQnFuNbaMgT5T+O+fA/tIx6O3oGjXcfxx/lr8ItLVUhO2wBPt1BkyGTT0qpmBd4Hqk5pHN3dQ3APy0duTCPSgme071kW7YuQlD04+tFZrAsRwLqvSv3yP4RPdjiCR/u0L7eWU+aFbaq1PHJiGMv38mRfpCwMQLnc24WJfmjtGde6wDD0z2s27QLvhWmb2ddb2wCeY5/OMsHjRtmXx814z8TJYyw/9Md6xw/T4HHjuG/qHKFfpms9b/zZW9sCtgVsC9gWsC1gW8C2gG0B2wK2BWwLfBoL2ODvp7Ha3Q1zM/CXuZkP/k2OcAhXmBx/GuiXYe8W+Mu0ooOmsDTOh7ufmztcOoyLIkDxeTo+j3jttdewePFiTeZv//Zv8dJLL31uSVJBd8OGDfpMorm5WeHVGyWWKu+FqD5MYYzXX38dp0+fvpH3Wec2btwIQlg18kzu0KG5358//vjjeP7553XidElJyazw5kdeXh4yMjJQWlqqH3Oc261bt+LRRx8VsaoxvPjii2hqcqwUaPVj9r/zne+AkHB/v4gbCbQ7l7vvvvv0nc3x48fnVfy9//77kZycrEDYlStX5orGPmZbwLaAbQHbAr8BC2RmZuoz8s8iab7br6pyiLF9FvHdjThs8Pc6SCyvwIVuuf2PDf7ejZJqp/GpLLBWoJIbgb98KXgjx5fWB9/8JDDHl4901heiVJOacZu9HPZccWc+f49T6XCu8+bY7Sqq3uxaGa8rPMjr4B+rm9nB5Gm+bdyiLbpE+nznqdR6pdUTiwS0LQ6Pw0jzNDomuxR4JWhT39kmL7DjRUV0FK9ePq/QL2E8grr7P3oXXI69r60ZbqLEu8zbB31d7fq70ctbod/E/j4UJMRjjyjt9QpAW9TTKcpoIQgN8lFIhvlS1TzZMi0q7+Wt3Yz9ZRV4u7JY4eGtm+/XOLMD/NEUEqp5I1BKSJiw5nSnA+bMTctE6vSoQkRUICaYwzT7+3txQkCFbAmbLi/FR0eDdKljQoOZNR14U5YujpMlvwkLUbX21YoSDHp6YNNGDzRd6cLMxi1YMZINv9jtWBMrgO7HCqPz2TQmWJZjlpf2BLQIjBhYYi7/VPqlUmy/XIJP9JpPqOLNFWa+Y9Z0XCGB+cLwuOvLd6v6mjUcyyLhUd7/L2y4V8tFsCzbzvvPayU8S1CbADfhK6ogjsIBAMxXjifHRpDzp1kKgxnol2lSlZXgOB2Vnhk3He9NuyxHTcc6TsAgWsoajwfmrUBvSz0i8/NAJVa2EQRxuvK70F7crGGYj+Uh4dgo5aavsw8hPr5aXnjyrwtOKbyQNz2OM3nLZ6liUp3whaBvzlIZD/RzKKwRADZgoCYiX1b736gMsA0knGeFaE0crluCeEVl13CpZECnK3V2uYuCnLcTrAn098DCb2UhJ2g7qiuvKNjqCsrQZoR+CfV0TA4jPmEdFkWG4/TVBixN8cbgdKyGpXLp5dJARNwThJIflyNn2XOIjipElqhO8pOU8C3Ns1GFZhnidRbX1yh4+u9v/ova//jPG7X8L05fiS1LFoHHef94H9jGUX2QMOpjazZr/SMIHCFqp9weKr6gdrxUdEqA+BJ8McAPR8pq8PBXv4MMWSddUBScFPXL+o427Noeiv3HriIoIB4+Xv0I8LyCoLi1eO+dnzqXAF+3KhQPbIvEL99wKKLSvoHZaQqfL1m5BcfecKjiWu8dwR8qNdYI5GSOP/71vxCIvB+nKt7BB5fOafrW/sbcNwPcmt+uW9eJK4SRGqs/OVEme+luvHHw/5lVT2nre9Y/jp+98aIz2mUJMege6UdYSAwSFjWjomRIVRiNB4I466QeEXikI8jDWYGMi2nznhDMMe0It1bAh/fL1OO5yrQJx7i5T5uwXNBujPf4yU6e0gk7J49eRMjUOadq9bLtfwr//Gypc+fVj/FHFdQQ7xQkBC7AkowFuP+hfhSVTggkV6BtLO8Pwa3A3ssK4xL2JwAWlZ6k95M2jhKw06/6DAj8EuJ69Onv4d71stS6NCPvF/Tp/c3PHcHZpnH4C6dkIHnmwcD9JlPNoWO6hD0B2LNSd40yJs/faDxDWJ+TOlhW+6W/YV9DsNlMTmB8r76+X9srwqDVNdfHPwaWMnmYa0vod3iDw34GOmY7fv7iy+rdtXwS+g1MjsNUed8sFXITd8ZTqSg81KbA2XzXSOiX5YEqnwTPH7j3z+dsx0x/wrKg/nY+j77WWvgHByrwzwkb52Tc8C2BoTkJ6NXjx+TeDimYx1UGfl16BdUdrTgvdYPtPZV72T6w7WA5I0RGG7E8sz5yHMAJRgePVeGZlDQFcnldhIVN+eZ9oGNfwMlO5yvPYnlGLhZ0+unEoqdlpQOOcbhaQFFzHfJkEgonHPmEhmj/VyWwMgFu3kveR45RuP/qifc03piQMIX0WdcILnMsMigTjlLi16n68/iMKLWu9kVTSS/6M0NQe2ruB8eM7NHloSg40+1U2RwancLGdffjTPklTYtfq1cEqdKrFaDkPbfWSadny461XLANMBMDLF40jsfDH0HR4Px5tPrnPuv8uqxwHP6g3fWU/v5u+re1Lw1MljFu12wAcEXOFp2swYkZrs7UBdMujfYKkPoxmMiyYaBltnX8zTJn/U9g2qK8RJk0Mzg9J+hs+jTanW0GnWnPuG/6AbYt/dP+OPpBibaTfGhBe1LdOzHaB57Bq6Q+1GBDdiSuuUUiKqoHZ0sGkbZ4IyaG6yBdGE6X92J91l6BTtuRvWoXZsaOorhiUPvgjCWDGEG+9NcTGBirg6+8+AhK243BpsvoD85R6Jf54Vjnmfgnce2RUfg2Div0y+Mcqxl7jbY5wFwed3d313afYyP2m1QoZ75N2276LSckLRkN9Q/DSj9fHdslTYzrmGmTjAE5FrQ62pv3j/eObRuhXzMOs/pz3acfqqhTrdhahumP/7dMnDvWhgmsLCtOyPjFmT/xQ8h4S+QCrYtMm37qOqtwpP0oCOZWNEpb4T+GwwWntb8j9EvHdK9V3YPismLtNy6Vlyr0He0n6YpqDl1Chj+4IoKBm3mNTIP2pTs3XKCQ6+n2FqQv8sP9myYEApcxbEMlIkJ8tT8ZlJUjOIacHveQOjaMyaFuGcsM6gSpibGVaJ6sx5KVW+UfyTkERbs7+xWuGHJtzF3jZ5m21ldN/OMv9scVdQ61mGuS14e2++H8hUGMT44iM0MmkcjlMqwV3rWG5zXRsQxz39Qvpsm4Tb0yYYx/LrvJF2v0w/LDh43c8rypDyYMtyYc6ybrkXWykNWfvW9bwLaAbQHbArYFbAvYFrAtYFvAtoBtgdu1gA3+3q7F7r7/WwF/mav54F+T408L/TL83QR/e0amsStbHjB8ju7vPxxG36jjPdnnkQz/8//kJz/BmjVrNHru/+AHP/g8kpoVJ59HLFmyBHFxcTh27LrwzCxP8iNWBKL+4A/+QJ8vHDhwAO+953gu6+pvvt/PPvusPhvcv3//vEAun12sX79eQdrz58/rsw9rfMzrk08+qc+nmVcr2Lty5UowDT4P+cd//MebAlqEdanom5iYiKNHj+rzO2tafMZJMJjP9n7961/LO+7rq8sZf+Hh4di3b5/6efXVVxUiNufsrW0B2wK2BWwL/GYtEBMTg5CQkM8kE21tbfNOEvlMEvgcIrHB39sHfTnKs36+8TncFztK2wKfygKuoBAhmWRRYqKS6KdxvdEBSI65vvy2iYMvHV1fjvJFsgEgDGTnmh+G5/LmfEFufUlu4r3V7b4v/QUKLx2d5f1GQJDx6AoOeqdmoVuUdu/UtV2d/88RVTnPxJWjfWBKwL5B7IjfoDAVQRYq101VlUPBToFyqKAbIpAnlXxDRGWVoOfuLStwrKhMwRlV8h0d0ewS2oTsM2x4Vh4OHnxDjw/IHyECOxcFovMX4JLwDePjZ0BeIJ+OEQWtKyUgNLMlN1njrromaQ+MKghKuJN542djWIRCxxVdsfiw5JCCNYSp3ESl78cnj2CDgLyEiAilhvj44LgAiVw+/nhZpS77vSVvtcLKCxbGIqZzUNWFiwQQZr4f2b4JVxp7cbmwA89sfwz1aT5Y2DeON078FJmRq28K/hL6Nc6UO/PbdUvol/Dv/sM/xUpR9STE8WkcAQ92mumLHEqRhKGylz6h0MTtxucKXljDU3GXduR9HB1KxeWeEizIWKywFWFrlgsCUSwPXF69usMxO9VAJda4uB8a4YGad1tmqboRrKQdqNBM+JfbBgEtT7Q0KcRD9el7ouOxMjxKPwSDc7/zPVUX7hrrQ/vBD7VdIdhCtyHjDxVaNQDbWE6eqgnzOhiW8VNROkeUhQmhRboLNFRZoWWOgFIpmtEoy0DHPHWf8/4QWqASKoH90nOOe8b2LCAiXAERaxs0VxkwcBHDN9X+HJ6eCbMUljXjLl/MPx8UEAyMElXMtJhAAWsEVlwejsDBCeQsEfVBUSt94+2TGpJ5DBWFYKsqsIlyfGEg6s73Iia0G+dKGxQuOyAQ5FBvGfLWhGBidBeuVh5FqEAqVGYkmMz0A8Zm8KH4q6w+qsBycel+GLCP17ngySSc+vV7uiX0axRCM2P80TLircAM80D7fGvXk1idsQRl7U1aTjxl+ELg5FBRgUJ9O5cvRXlTm6pnrpNJBR+5lyJPyrRnRCj+17//TwXrWK4Ifg5lhmF73JcwWlyNjPF49IrC68kjZ83l6pblwbTFRkWQ7e6i0UQcOvYKvr4tCudrryvgGsDrAQEV2aY/+lCEgpkNpQWoEuDYeo9nJXSDH7RV7EIHKE4let7/oI0PK/Bqyokp/4yGeWhoOq0Q29PP/zlqKiuxKGMH6hsK0CDqrswDr2X0WgNWp2fjbNlldIcM4Orp3k/kj37Z5rKt4EMpQr8sT9xnWWZaBHLWbg7BjMzij4l+AJ11F7XOZXz9W1g5EaVQG/Nl8sp9OvanBAcZB++JsR3PMV2muW7n0zqxgdfNdN3XLpM+NwFfWDaFy6O+aDzgAK8Zho7+2Da+ffKn2uZ6e1XhjXc7NT4TP2H4sg+6xR4OUJb1KjYqDCO9MwqQUZmZqr8E+AjBX5UynOZ2BRXVi3D6coWm095Wr/d1XJQ4rZMPeNKohP/eVxMUOPaMCMBeUQTvHWvEoQ+6FBwjsGbaFo3Q5Ytqv6cvDjjbuISsFQjNWY9QyQdhdI5l3v9ls9qMduqUOmd1tBXdxvANc0K66U/uw2QqUP3aK9ics0TaXgcANl87/sTW5xzwaf+QMz7ePwNhsYxWHb/irLvWvFj32cd87cuxeONvHXacb/KCaz44KWFG4P/f374HK1IXKjzIMnhFVLUJErIf429CvxxLVMn4gGWLx9g+nCm5oiq6J8scKrHMN4FVUx85dhGPuHfnBP7fN4t0LEMol2rZjINlhx+Wecb/kKxKUDY0JmWsDrHpsViUM46hZncdkyyRPJRLGzHmH6hjDIK8u1asd45DGCfLOyctEe69KmqtdBkCClNZmG0cFYGZp9dOnHPWn1UPPorQiTI01o064W+rbc0+24Jf7z8EtkFBvkvkoW0F8tIj8M4ZxyQVpk0V9vHxaVTVVmkwtgecLJAhSuHz3RMTv3Vr6jRhyLA4b80bz9NWF3pmA548TtiU4/e5xvDa1oj6qNVZJw5wxQ4qyxZfKnB6SYoWZWX3GbQPdWJotEfbjJAVqzEsqwoYF5qdrONzUyeYDu8p826OsQ5R/bSmeQC0n39IFFprSrXs0B/P13UMazjazzi+zGBZWhQxotCngX6t+aZfU87YPrH/YN1JX7gSHdKOREYnqZI424Pk+C06/sqP98LRSxUIl4ldYZHdkm48YlLW47i8LKB6c1V1BWLiR3H25HltR6jcn5Tmh0vn+hETtwCjcW2IGZtEwLK9OHLgPzRv1v8L7EMaV5ah8pUaPceJKmzT6NKeSvmEejHbfYKyBHPZJ9Ie5po0kHwZ1V/+/sbDz+PlD9+Au6yEsUhW+ahvbkRqvkxSkzLPsTidX2w0gmQCFu3rCmybcZh1RQcNZPkK8N8joL+PlOFjiMhLdf4HM4Av4+R/t18ePqihrNAv4+2tG0dBRSnu3ximEyxYZnlvGeYnF/5vtI61aRvCY6YdYXlh3gakXwnzmcLg0LS8MHEA0sGJ1xXXOf4x0K8ly7rLsccDIzEIjp/R8ka/3qOpuObhIxNVNmLMQ2b0SVu0dOFu+W9zHr5BCfBz70H3VJSWE9qvptNRjsZFIbjkbLuzL+FkjqQFCzCZHobJDgdk7HqfmAnePzq2jQ+sDEZN66BOsuEkn06vdFHCb9JJQmWVF9XfXF+0F+Pmh/GZtsCkZ7auYdku0y/BYKbPOsQtj9O+Zp82Zz0x9Y3nGM70Oa7x2r9tC9gWsC1gW8C2gG0B2wK2BWwL2BawLXC7FrDB39u12N33f6vgL3M2H/x7J9Av472b4C+B3FhR/U2Pmq1WzHx8Fu690iG8U/LJldc+i7gZB//T/+hHP8KDDz6oURKO/aM/+qNPwKifVXrWeAjPUo03IiJCnznU119/Nmj8hYaG4lvf+pYCVIRkCcLejktLS8P27dsVnn355ZedzxVd4+jp6QEBXj47IbBFVV9OrKbzkXfOBHsJ67a3t6viMN+t0FEh+YUXXlAAl8B0YWGhHr/RF59VEzIOCgrSZyxUcjTxRUZG4itf+Yo+Xzl79uycysa8Z8888wwSEhJQXFx82yD0jfJmn7MtYFvAtoBtgTu3AIU0kpKS7jwiiYEq9ENDDgbmM4nwLkRig78yvhI738nHBn/vQkG1k7i5BTgwdlUMYqi5gIGbx+bwwZfW1pff84UzLzTN+cbmM/pSki8o6awvNKmudCfQr0nDvHQ3v83WwGbm93zbuHsfQ9CCxfCNScRQ7ScVIOcLd7vHqYxX3luP/stN2LY1DK0NDtVbAjO1AgCWdfiqam/DyKQoFPqroi9B3uBhAYYEICP0+1BsAg4mLkFWS7UmTyCAME29KPSlyPLdBHqj/deJ6lmCAEkiO+U2jb3xSRo+Wc4RynVPTMGZsiLED0yi99qwQoBDDe147qG9KC6/qvFRmZj5JUBDxTGGIcwzNOSPp7etUOiGvwmcEm5LXZKNKxdE3UtAhZmBfiETZJaoAAJtAqYu8fTCseprsj8OP/9hJE17Sxr9siRzHSpT09CydCWe6O7C1dRRjNeloem9X+JIRRHyktNRmhk5S5XSanMufd7wsUKc9fj3vvglVTV2VUczfgrrCrQcPp6ePqc/vog3UIsJ47rleZZlggd0fKl+M2VqxsuO1tSBW1FmIyzL65F//wgKHMHmrHwFm6jU/OOjh9X2hBkIQfU11qGsrdX5st/kmcCQUQ90E+CWS9Jb8xoq/PiYtxuyMnfjcM1Jra/Ppy9WOLdC7lNmQJACxu9HRuC4gGJrRZn63KEDyM7IR+l7+5H2JwuwKcJNoQ6maaDVZxZlabjHMpeiSCApXgsVowkr8xMqMHqkuyf8F6xHSVWdtk+EfbMCilXdrU+W7x5vFcA2TWwm4CzboAcEfqOCLduZbcvXYGjHfWg/NT9sb2zA5cTp2IYNDMry3R//5jEDy3LfgCzcN+q9o+NuWh56+q4hPSEEEWMQ5V4PAXwn8P4pByBCYOaaqF/HhQTNUsZjPHTrkrwRl+6PVFkKuncTDcdUAABAAElEQVRmBQqKK/D0wzGIlRnDtW2ibu0XKoqXjQofGSCW6ox1cs18fkGVzxP/8QvN6zuHrzhV/bYJJO/nN4MrB1tVpW9iLBfN7VXojfRB3KSo4AksxPLGe8F2hCqahEFYFisaalXx2zs4TNuB09K+ECAZEvCL0D9hqq3rH8Er//qXGp5lgecbTzdJ+/I7aOiqR/T6fLx+5CWkhS3B5lxpL9at1HbKcdXXv1neCEz59ciy6IPFCtZ9WNSiMI7xZeqFmchBtWADDvOhi/U+mTBmy7jn6p+8PFtRV1mjioWNHaKKGxqFmclGzHQPqF20j2hzgECM68GtT6GkvEDv90jfDPoGqtHZ7bAL80eYhtdCsOaqwF4EMT/cX+es0/m7/gfGOoucIA/jJLDJ/pi2YzgD44SvXoeBuhoF/uJ9h1BXdEUfsDFMb8EZlDUUOeNlugYO4nnuMx4Tl7Edz9Hx/sanLZ2laL7a5wHMtInaa00rPKflPndff4jH8hWUEoC3f+aYNMI4zJLxhNIqaxzQ50zWBvRdrdL42Qbu3RqB/Lb7VE00xF+gyrYKJ8y7MDlcVa39En3RI209FR1vpc3jtVy8MqLqmGUCyy9e0o3X3mjX+x8s0K9VQdpcq7W9Nmq/CXG5eq8806+h5OBR7BaQvKxiCA/mByHMXdqr2gGERidgx75vwrevAGMzgbNs3DAqMpJzuN6SQvQUXUXCA9sQWu7lhHnn8KqHqIS5Jmi1+jP3kffP3E//AJlsE+CDQx86FJrni4f+pRtwgmrz+TPHWbb9fUMUyDblg331wMQ1fYjJ+FhOHPG6yUPTZQiNitF+n6sObBNF4PzpGVXXJXT40Mr1aA3ORrOo9TIcbc5tokzg4GoFHMPsyXsCP3jt33RMwYefrLf8UPGT/VhvXxAWymoH/dIW9brNICM2Es0NPsjLXanjC44nOCZZkREv5Whc7lG1wo7Gbmz3Cfcy/NnaCq1Pv3v/I6qMyv6ek5o4juG+X7Soz3/cPyd1BuJk2c0ndvVWnxYIdkoVYK9dk8lyAddUJZY2NXVtUebTKJbJCMaxPWCfdyvQr1HeNe0V7VdU0o8vrP6OrkRg7oeJm1v234u3SR04f/aWxvBm3Mv8mj6MdmO7Zhz74Rzpq0pGh/XBNssHx+gTYn/CgWyrGJ7jc8Kww0MOQJP3nB+jYst+z907DyU1VXo8Kn4BulrrpF7Fo62hRvtpxsPrMpCiKTdMk2WESsBsF3mczmqDvO9+FfkTNdiUG4z6LkdZZXkdGuxytIGSLwPemjENAWIeKy85Da/cxfDoK5aXEksREBiK5aI0vsBrBmMy+S4ydb0Cu+mLNsqEqG4574GSwkr4joRh3dR9OFDwqubHfHEiwFioB1pqZfKd205syxU14eAZFNVdc44nInLCRKXaexZcTrC/rcxhH8bF67aqz7N9PfDe9UkY9V1NWJrliY0PBOGfXj+vY6Z3Y2OQNDSFwjrH/5PJoWG9ft5X9i+0iaszkyr2bU9zquUaP/0DVWjvcIDr1v9gVsDXlGed+BS1zqkMzHhNe0JVdTrz24ThMeaNx5k3KmS790Rp+U0OX4fk8CGERQ1pW8bxzsGzjvLFcBHRMlEmwhd/8thiHLvcwUNONy4TAsvb+0Th16GuvFxWFPHyjkDPoDdqWwploo6oFafFySSTDzQMy+1CeeF3tbFTxxycBEHHvIVPybjLrQVUByYE7xdSg8sllXgsfQ0Wyf8mTkpztSvbIZZnbtNjpnC80DGOYHz+0amoLj6q10wVZ9NmmfRYrs29YrnnfwEzNqAf45824zkutWlsaM4zbdYjU0cYnseYT4ZnHWJd4ofH6M/cG8ZhvR6THo/bzraAbQHbArYFbAvYFrAtYFvAtoBtAdsCt2sBG/y9XYvdff+3A/4yd3PBv3/ws2Y9/mlzfzfBX+axomMSDyzxhY8nEY/PzvHZwfcPDmF04rON15rD73//+3jqqaf0EMHar371q85nZVZ/n8c+nyfw+e3SpUuxbNkyfY5rVdJlmoR+qfhLR9CVEO+OHTvm/DQ0NKCzc/Zz7l27dil8derUKVy54ng+o5G5fDEvBHCpesz0tmzZgpycHP39+OOPIyUlRZ9v/Mu//Au6uhxiHFRz/Pa3v63PQRgdr2G+vPH4Bx98oNfL9zWEuLKzs5Eu74k3bdqkYbdu3Qrml89OOjo68M///M+znq8wDT7bIYTMfDLPPxHYuL/f8f6R521nW8C2gG0B2wK/eQtwMklGRoazf/i0OeIz+JMnT95xPJ82/U8bzgZ/7wz65ajPBn8/bemzw32mFrC+6LO+OLyTRIxi1c3iWJkfMAtM4cCXLxvZMLrmiwNknv+0joPv+huAulRhs76Ini8dwr5c8vzzgn758nWVvPjuHW/ESp9N6Mz0xuGflStgwzxFVHvhfx0RuMx7IYqCe1FSUKBAXoiAkVRHLeySZWSbixSc5O+dkyMK5oXFJaKuvBiXJgawJCbZqaK71m9Q1XcTB3vw6mUHOEBAmLBlv6jsEu6Z7OrAcVE+++aSXFVcJRBMMDB/7WZV7e2T88tE9ZMqvjzeJyrESTPyx86rR48RBKLrHyWAEQCP/nZskeW3Cf8eqKvCg6uysEzu7ZSonQ2IMvB9Akz4zvTilXMFek3ZC78Gt9FydMs9rH7tZYWLCHbGTzYJRJwDfy8fhXg6eidmAWqa6Mdfa9aEOmFT6/HyjmansqH1uNnny3KCLWeuluhy5taX4fRzK2Vyvpfmrmp1Jk1uF63YiJY6h2Ibf4d4rEBTZz13b+gIXi8QEJegNT+hojCa7RensDUBYJYDVYMTtWWqShtVOBOpgX4VFui/rrhnzjMPVNokOPPc3j9G/8bl8Cm6rMtL0zYsG4R280VVkTBER4z8wRYbb05M0LS4nHzkoscVMiSk1O7XicC8FUgbGVVV31RRKE4SmIHwONXrnhHAjOWYW4XW/dzRNlMNKoAuXSWqfSMhGhfLA+8FAUTuE1ZiXtL9AkRRTujbGXdkigolAWJC72Ff+yaCWuEEVMz1me184KiBS+nPgCzcN+Aj85Ce7IeEiGAcv9IBv0hZbrpgQJV9CcWszgtEX++oACs+OHlBYPs5HKHf9rplyAzvxPEzpQqiNogKor+/ByICOnC04KxT8ZEquISMYsdjnVAhbUy1u8nWzQqlGVU/qp+ePteHJFGh3P7glACaV9DUMiYKmt0K/ZrywAkBeSvWKcRPqP9saZHmkvc1NDQcVNbcs3YLPHu6tR5TRZrlaGlUABr7ulAp5wmcUP2Z7Yg03fArv4gotymdHEDw/Ef730Rpcx/u3bhH4eNv/1Y8Tlx0PPAg8DkjcH9hk0ORmgAOoRwDqRGOGhppnVX3zH3hgyc6/p6vfhH6tdZJo9bqFumLiNxwVF7qVZAm4Z57RRV9JbaKQmDr+AQqrx51AsNUsz1y/Lpqsaf3qD7E2bzmUTyUtRj1WenwSl6JwIV5aC04pv1a96JweIeIAnKDFDxxcYu2YFVYjFNplMcI4bCvM32g6ZOtypoEFFnO6IeO+zt+69tOxWvGYe0/6cd6vfxtbLNjTRiW7PgDNFx1AM0mvZC1u3Gl4GWs9F+BJbvvccbNsD1ne5E7vlPVEPnbuO89swexAQJbBXfiGw9EYqahDlUChFM53NMvEecL6wSGE/CxtVMexm1AbVMVVqUGIGMBlbiHFIyqqhkXyMsTixLDcPCjdnz3hRQtF2Y1AJOWdcvr7+qRJd+lfSssd4wdeP9NmSDQODjmgJro1+pMHWZ7xjpffrpbHliOati9Ug7LyvehrvekQqGEfn/10l9qXXftB6xxzrU/WF3rrJ9znY/dtELLxRNRe/B2h0M5c640OBHBQHpzxWM9diOlY5Zf63lef7qo0MZ8aQZsPwj9suJmCJTZIe09yxQVE1g+WMeonrswIRRBM4UYR4JOMGE7vXlZvqPfEdX5Nw7+RP3zOhiOW04QoiL9YFGPTjyiKi/L++89+JiuJuAjkzuYNmFcqvPzzxLHCux/z5ZUqJowzxHm5ZbxUnmcADD3+WFel4eEIyoyVuNi+0Q4+XTxZVW8p8ov2zquesC2LleU6wO8OxV4ZHksHKBytfQZN3CsN5erhp1QJieHEFZ3dQYwdT3u+tvUR+txKu/SmUkKpuxyJQK6kMg4pKROO4FlHns4egcKp87Nurc8Pp9btbkdgTK2mJZ6UdXk6I9M2/HVZ/8CO7IjUF/XgmwBtt+rqdQ6xradjoA27ynboe8K6M37b6Bfa3pUsaULDwJKq69DrUaVl2ArVxGgIn1PYa9MFIlUWJPXyzptyh3T4lhs+WIvdA842jgeo+N9bzxyRvqxaVwoH9A2kVAyr4UfnufWOvGPkOu9D4agpagKS9Y8iUsH38XS+DB4BmXg1PE3VUH/SNmg3tfc5VvR11+GhYs2Yay/HNcmppG5wF+U9zuwcN/js9pH5id0cRrGukrhtyIcFaIAXVjVi2wZgw4s80HK6Dg40SGgIEUUxXtmgb9jE13w94tB6GpfPc52u+LyGZ0Iw3JASJSOAHCQwMlR/l44eakOmcHrtW9lf5vt7iFwvazKIf9T6Nh2Dow3IHvBBCpqrkOzetLyRXXquo5BnexkOax2s/627lvbZdaJgooB55jKCixbw5j9394ZjeE1MXrPWYa+/NSfIyB1Aa5WtCMdMgFRJlNQkdz7vhjnZKX9Mh4yjm3Y1avDWJMRgJcPNuj4wEzgUD+i3sO2YMmy9WhprkFCmDdOX23AkvxBlBW1OiDw9jJtTzPXPwevyX4sXLwDnpGhGGt+HwuiF2NlsvRH4f64VF6KfRsidNWBAWmzzEoNhKtpc1MOTd645TG2h8OjbciQMS/vV3dvqx435ZDlkqsVeHtPap3lb9qCbSIdyyyvgXFZ07DuU8GG9YQf+mUYnuc+6wsVaejYbrNOmbrAY3xpZcJwO9//bGt6DGc72wK2BWwL2BawLWBbwLaAbQHbArYFbAvcjgVs8Pd2rPWb8Xu74C9zaeDfehHv+dtDnSiV52R34u42+Eswt0VWZ9yS6Xcn2f5E2L853IuKdvdPHP+sDnzzm98EP3SXLl1SoHSM777uoqutrdXnEASkcnNz9T0DwVojLrZnzx59N8Qs8XnDjT4F8m6bwKxxfJ73/PPPa5hXX33VGac577plmufOndN3H2xrwsPDnWIpZWVleOmll9Dc3OwMFhUVhXvvvVd/8znIjfLGc++++64+T2EAQsoVFRVgOnyWS6VfqhvT/oS8CP2Ojo4602L8BJH37dunduLEbfq5evXmghPOSOwd2wK2BWwL2Ba4axbgs/U7Vf1lv0aImM/r/3dy/7uBv3yDYj7Gzo63Ko7jPGY9b/atW+OHozbrcbNvjpstj5t9bq37PGf37mIE2/33sgBfMnNZ5jt1XNK7R9RquZQvQRlXR8XAS/+XYwkNvjgu9jiF5sMO1SVXv+a3AQDM79vdcjBu/RPxaa6Vy3D//KOffiJp17g/4cHlwI3SpooolxN2G1yBlz94B/vu36ShX37vuMIqp+NCsK61HwcuntYXxHyJm52wQMHXZFFoLRyOwCMbMxSK2eDrpzAGwRnCnon9ffjrglOqyNno5a0QDOGZffetw7ErtRpGFWM9+kSJ9JqmT4CSjnFQnY+OgNTFo2Hqn+qgdGZ54emmeoU2/z/23ju8ruM8933Re++9gyDRSALsnRRFiZRE9WZLzrFP7JP4Ok5iX5/r5yb5Iyfn5nlyT3xPnNgpjuPYkotsSVYzJZISKfYGkCBAECB677133O/9NmdzcROkRMmWI2cNno3VZmbN+qbuvX7zDs9p3NsfFQDhtN6rSZSDN1+Pjyq+hDvpqNxHOEfDChDRVNkEN4GI+dL8/3vzJQVzef2V44fxmKSDz9EWEorDM90YvViNjau8cXFMXqqXNSrweUIAFFdHSICO4KNxfFamkZ+l8pCKe3R/Xf+/dHunfFMPH+GfuS9teurMVql/AsuJIuBS7nblz8ACrmEINxnHssS8Yj7N11Xj1NSk2tfkqfFH6PIXrzlAbYKqVlU3Kg9ePX9M43GXfHqr5Mot7QX9rBruw9mVq1H/0gsaLaEgljsuex+YnIJ1ne7o6G6CX8AhHDvtADXpkfWTfo1jGaGaLM9xn67aJxKl5cd0PyHMCyFZGzVNPEHQJCohxdnmsOxem5tWAJXXCQ6b4xlRBk0Q0OV/f6eJl+7ouFT2ZNeNHyBcPbu2c8ZurMe+omBttSFVD+l65sZRfeXmpR4InV1oHEfMpq2YvdqsbSjrQH37FbQL1E4wJ87bQ9TmAnFxQBS1W8ZV8a5fQFCmoarkmNMWvAcnYHQed0DAXGrc1bHMnRNAknWCZeVsXDVa35mAx+So1jnem+WDbfRkYAtSZJl3Oip2ss5QMdNa1xjHq2cdecNJAnSnErJ0a8KyHLIesc0y8dMDy3BwUaCmVwPIP6bPmj+0q5dfkbN+sKyeHFjUMKYemX7CwC1meScTJ7f0Q3jNgLPxacvgKeq2k+EeAtk1gRBm14lSzYdAaaMSptxx/PUfahSmDljj4z6fiXGaPobPxjbLL64YP/7l36ryqLWuxYSkYGzOMdPcpINp5mc6LB6TjVd1n/2xeSbT/pgt72uem/t05hq3dKY/d41DL17/ZxRF71uRBPYzBJI7rznykeGKVvrf1G5S8bC1pxl/+uRf4J0mR5lzjZ9wNkHSk2e/haKsQFFj7AbV8jNElbFgVQ2++56jLJkyb9LDOhzjdhBdrVM4Uepoq3nO2N/4M1tjM9rdPDuvcT8uq0DrA+scweJLtbf/AZr9Q3rbHvy44yUTNXjOa8YHZ68OKnx4p3Q4A1l2NuRuU2VWy6kld43tkv0csJvx5Ho/c8z88hPe0bSDxv/dbFm3vvfvvc46YMKyzLI/No7l2HsxXxT5+3Q8wOPSxhptH2IyO7X93pNfrN5Zt1keeXywwqEYy3xhHmUn+GDb7mD0V6/Qa5wUwL5oLOKItkHVtW5OwJNfrh9YveGmOHnAeNnuMA1MI/fZ5ljHHCYNyzx90Cx9xsDsHP744ad1/GPSxHuzL0iVlQfYlrFeEg5n+eD46/DJ68rslnJH25e++zJWRAOX22c1rZrAD/mPNjD1fKkg1rJrve7at5hrpiyYY25d20vrNe5v2hGOU0cHXE8veWzy0diTecI2u0LaRzrTrujB9X/Mi8ZLw9Imn7Ke1vYrJ90bPtOLGA1w036PdYt5vvOZr+DIT//eGR+V69mvEcp9VQB0q81MfWJ/NNDwLe0raVfj6JftCfMnN8VL89Nqdy7VxOX4mPbnPv8XGuzM0fexYVkbXninAQ+vDsWljlntr5m+QVlNg479NPuefvmdZmPe4/Ij/ysI8/d0hJe+0zUvrPdkuersn5WJD+7w2xGPjl92Y+/uIB1jMW8rj3/LOQ4w/TUj/qC8pB/WA9YBM64zE+zKRKl8/6Z8gd7b8cLR1+hVnem72B6yPV7KmbaI7fftxqEMd7vy6hpnbLi3TJSY0dN8vs3hbs7xJUFhurdlIgmdVc2Yk8Ja1/hiNO8Sal+o1+ssF0s55ttrF2+M642fnLxANNTMaFnIzA3CteoxmRgypu06xzzMmxqZW8Ryw+cOWpGAXMiSFin3OfsbTmb5u4OlCHWH9nmeogI0N+cA2WmDbWmLS96baTDlwJTRglwv5Gf/kdjekeeu+WD8MT0mrHkWHrMOcjzDtFrHL9Z78RqdgeX1QP4tFdbEaUB+Ywe+sDLjGBPe3toWsC1gW8C2gG0B2wK2BWwL2BawLWBb4ONYoKioSIN/2hQu+T3pP4vz2vhn8Evc+lt93Mm245g9/VefeBr2yqvNr+50/EbxcW/+d0cGcaDy48Zy+/BU+f3bv/1bp4cXXnjB+Zua8+QSO1QFPnPmzBJXPt4pKt3u3bvXGck3vvENjI6OOo8/6R2uOkawl78BdnV1OYHd30Q6+HtKTEyMQr+Eno3wgfVea9aswec//3k9xd9q/umf/gmEkW1nW8C2gG0B2wL/cS2wdu1a5OTkfKQEVldX62QUBja/93+kiH4LgaiIT1daWnq7u2fLBb4cIdRjttZ9njPnrVtz3mxNGPGu/s15s7WeN/vWre57yH+36x+eoOMxnXXrum/C3Om81c/d7H/FcXv7v22B354F+OLSquRj3f84qaL6GR0VOank5eqoKGccVXaphqfgmvh1TZPxR6Wi210zfu60df2ybl2i+E7hrNf2rN1/C8jDNHH2n2v81nCu+1RhevSpr8EsU2+9Pjjqh/NlonYpCppULD1f04Cd97tjx+IKVdJd7B3Em+dO6BLLDMdZjVTg3LBqLdyCQ7FuebLAF+fwlqibUoF3c5gotjXXi3qWzDacnMD+3Q+qSm/Iwryq8r5VWyXqmmNITY9GYYYA270FGJl2gLP7IqIUvCRAOSQKsVS2olsvUMSrB69hU2wSwjKyVWGW8AzTTEVVKul1TWQiL1WW653sV0W9Hxz5Ffz8V8A/IRgVoiQ84jUryoBDePPsGTzyhC/8I3sx0eCNpAVv/ELi2bSiUJfv9hOlz5axEVUAXR8bj8WRYbwa6oYMj0D9zC8041TZiC4zTWAtIsBXVAEfdqqdaYLlH9UNjcIhl4QevVStKoJcypx5t1T+UXHPqO4xno9SP9i5s4xY4zcv3BmnOU91SqoDKjQvKmdLucSMh7TDogqa1c0K3GQcX/wbZUDmh/nwOtV+D14pxYQ877Y1mzQIwRGrM+qwzz4QI0qbgyC4QXVO3pOKcwSCvObmcaSuQZcYprIi1XhZRgjnrvP20jKzV/x0e7gppBAtkHmBKAZuHJ9QdeA+T38MVx7F8avDet3cn7ZgJ5osiryMi1sDnlPRmp+fXzrpVFlclROFktIbv6ZQQZBtjvf2LZgRyJzLwxNgeEAUHX/a1qjHBCCyAoLg0eePgydFffiRJ0XB2zEJwaTDdculsu/krG0coaTSinfVe1G2zPoN9L4J/CUEvGz145jsr8K9xYmqBEiAmctAzS/GI3idL6L7WhAcOKmqp8fL6+AflqxKirnLA9HcOY2E5Y+gOLJfw06Oz+u9uGx6yZHXtR1NikpVpd/08GJVOKSKIiETK4DMQCxzpk6wnEzXz2DX2gdFCViWwe4UlWYCdr2tCHBrRtOFa0hNinFCvwQEh0VBLr/wXlUh5GSOicPNePrehxQOuzQ8gIO11arGnJKzEudKj2NX3mq9xh9GrjbWwy/mAVVZJxCUMT+Da5cdAJA+kPyjMrEpj6wzoftiUHe8TC9T/ffw0VNOtUSWHZZ9A/oyn009sNY3Bo7eFIkBUWCkU9jqcjPyg/NR3VOh5btbllqno8ru3sHl8Fmbof0Y+6jjr/1IAaWIyGan7Rg/2wYzQ/yh3/8mzp0+pErJcTEpas+jlx0gJFU0CWx+5omvomD5RlFgLHW2K0wzPxz1To8MORX6NomqOVVQGT+vW9sh3tu0IWxnDJBHP1Z/tIWBghgHHf0/sT0e7x0rw2Pr81Hb7qaq4mP9N9oXhjNlRAPJPyoe0gUgBU2NosY8PYxND3wWKX5duNbkgJnZXrBv5z251DpdsqjHB+Sm4+W3T+sx4boFn0cQmhSK5cXbtaz4edXj+PEBpMT7oqVzSsvzOy9+W/3zH/OLit4sz488FoXYKA9cKO3WZzHPTn9rcn1RUd6oZSBahBv6pAobpVwz1qA/49JifTEf1qAKxeYcFX/TYz1x7MKAE+6jzYxdXcuVCZf57IMYqKj5QIV2E542Zt+VNhN0kyow2zOr4zEhQ9bzzu4beWT182H3WfdNv0TI0NQ1KulSAbtrvlttx7HFE1sKVKWX0CeVdalWsDZrOd44XqP7VP/lh3ZhWaTqN8sq4VsCtixvXaKiXDOdhMzBIR1HUA3+UMkZHUu0d0xheFQmO0m8uXHJeGLjDu23OM6hK0rL1vaCCvZ9Mha4b9V6rQ8jospLNXKqkr966hB6ZSxE9d7+gTlExkaoOnmcjIGoMM6w9T1C+Yk729KEKT9fVEt/FhMSptu5xQWMT8w7VdxZRgJkPMW2PUqA14j6OdSP1Kv6q2lXNDKXf7Qpx3e0g1EopxdT51y86yH7VKrnLuXmlonqqbTfrs61bPB6xdVZrW+8l3UcYMIGBHrAKyfM2Waa80ttqehOR4Vm2o1qocyXtZnLNd94zfUe7EOmgqad7RH90NFeyclPY3pRVm3omkFihh/q+kV5dJmMdV8+4KxP9Ju5bKOOM6oF8jQKpTxPZ1Y8aG0/i9b+Kb0/yxzTwWcOXl6EOVFrvm9LCI5dHMfGlUGi3ruoisisa1TfoH/mUXLMZTTVn0JsynocOn5Bww+Kim98gIcqw56rHEVagBdmvN0Q4O6YvBPk44bOjisI8/FAW4+ot/svQ0xcKhab371J7dma11wJYOOOz2JshSMPF5uH0N44of09++yRlH7kuTvGCKEyZkrN3ITBgU4MLuSpHTh5iOVyKcc+gf1wqqySQBXtQVHF5kobvZ7jcp5jDz8FgwnxmvEb47GOA8IL8jHZ3eOM3pTtxx/4HNh3GYVh48G0WaYNNGMXc92MMwhKf0YUjue9/fV+TEPL5avO/pzt2HvvnUXbbATmpI2h470IfnM1h75VfQgeqpSVAqaw754QHH/X8d3D3Me6rZZ+wuqYhk6x+6CUMY4HfKR8JCT6wFN+Q6LCu8e8h/YFzBvmFWFxlqeVEYU4VVGJ8IU67H74m4iVvG2f8kHV5WPa5xFMzs/r1mdg3R4YqkFZ463AsUkLyyU/n3nka4gMj9cVAvp6SlDf4BhP9slj8zrbPTOb3vTlTJe1r+GxyRtun968D1QbNo7XmTdsd1lv2AbxuyHP8x48z9VL6HgPxs1zdLzOOLllvpp7mbxWT/Y/2wK2BWwL2BawLWBbwLaAbQHbArYFbAt8DAvYir8fw3ifUNCPovj7607aJ634a9JfKz85NMnvlquTfOAjE34/iuN7HSr9vnfto4X/sPd89dVX9fu78U+13XXr1n3ghwq9586dM8F+bVsq11ZUVICrEcXGxuLIkSP6+9uv7QZ3GRHhW/7uQfh4KRD3LqO7o3f+/sLfXiYmZBL5bVxiYiKys7PVLj/4wQ/Q1tZ2G5/2adsCtgVsC9gW+I9iAarEs1+jqvvdOCv0y3D8vf3T5Mw7is7OG8JQLun/++vHBHTpXEFdx1nHeXPdnLNuTXjrubvet8HfuzaZHeA/gwX4ko/KSlweuBJVt7xo/7g26Korv+mlPuNbCrrheQPPGWiC51ydednsev6jHPOlJ1+43ul+rvGaJZat55km87LWev5O+/S/FPTLMNb0PC4v9LkU9cGjbSBIFxARrS/y2WEwDm75MvfL2Xl4q64KSfKSm3DusIC1z+97XODXMuQL2MJzBD0Zl8IZ7isRuNCpIOV2UdAl/LmtcIssnz0Ldy9R3xUVPIIyI76+ChunKIg5ohAPIaF2gWhzsgOxcjFV46PyJ4FiQgiFAuwSEn67/jgCJ0fQPHMNBy5cQdz+nSjq60BjYDXcJ0KxtSALL7x7AlTU8p6KQ2dTGM6JUu/rovDKl9AEGYYnhnGi/poADEFonZ7AsuUpePF8Cb4SnYZ/LzuHno42tI0sqh2KVwVgz5ZpXAybxGs/PbSk+amYW9l0GdOVDVouDVjCF93Wl+yugdOf+jLC8tbqZ/D68smufqzHrFMVo5Xg/bITVuC8KB5bHe9nHOE3A9YRGr1w8QVzybk1fsLDUnGl6g3n+aV2DByw1LVkUZ/tF+CbS6AvtLfgO8cOOeBOLut+3bFMqf2DvLA4H4O0fBmguK1VKJleCAMQ9i0VMJT7M9vucYKzW+KTtawR1iW0yzJLoIng7fDMtMK3u2ITMd3bqFD7vaLOy7gIiJo6RIiYzkDm3624iJiH/wv+5fUXVb3aqOtRza2xNRixQVMYsoAxbEc+PzOny5Iznq8XruEGhI8JLBcLCEZHII1g8rjcO2H/E85n4LX89FXoGbxhE54zjqqDBkAy56zbDYXXRFXOAgp7Sp1acQO2on2bGq7gYUn/9w+3a9nNivbGrke/idNn31Aoa1liGM5fGVSwkbBR+dUuVQEXIV60904hNrEVI10xCvyzDWN+BYgCNsFsPr9PmGP/97fvwqR3vuadFfaJiErAA/cGICTY01n2mJfMAy5H/fgjC2ho9lYwfstmbyx4PoeopJXo676IV88dR+dQv8BgnWjr70FltQNo3dUTqXn8q+pyfFEUdJmnVGpmWWjtbUdR+jL8w5s/xxObdiJ/5UOIjNqKg+/9DzXd6qBsXYLb2JFKvj6PpSNj8jNOVdPIDeFofrNNYbo+gaZjo/P0uQgUrSl6XiHTtUVBzucxcXHL+kZVQAJCBJLaKm+AdIRI6bisOB3hMLYLxhUE5eGlI9/VQ9NHEVAydZYXmKcMQ/vxXi1XS7R94UCZ9gnNT0binlUYuNyEhlZHn0j4lx9rn8Y84ISURYErGQ/7AvZTdVJXzT0YJ9t8A/IwvGlPuM842JaZ/GT6TLtnBu70Tz90VxpHNO7hdUkof/eYLinPOsZnpfLxWEun9tlRbMulnTBtG+GqoxWnFfrlvSZ6enGlvt0J5jL+pNVPoqvBUT54L8K9Z9/+qZZXHtOGKeGhGB1eVOiXE4b6RL2ajtAvnbG5Hsg/k18sz4RXc3MCce+uSMyH3ouW66DsH+6KkjrghbKqEahyZUcP+ofHkPXZdKS6yaSFt27tH3i/sckF+dyA7Bh/8YYwvY8BLa35ZezOtBkb87k7LtwM7Jq0sw+ZEhVO46zhCVubMmiumy1BeVMmTTrMtQ+7ZXtpbGvCmDbX2HG2OFoh01HfMfiHRmFidEjLFscH/PDZ/+TBp3QbPDSA+7ftQVlLvbOssxzwOs/x2TjxggAp+/L2PlEXFqUFTgAh9Mtn4v1575nZYFXzzY5LUnCX9+JqBWmiyPvQui144cjbquzLr5GcqHNWAMceSRsdQVSOD+r7erBb2nrCwkVZ6ZreSUHoOyWdhHu5SsCaoo2IDAxGvtTXoeA+7MjarMrBgSHDAgQ6lmHjMzDtLHfStMJXuurOLkfeMG9N/rNcRSf2q4puT4eX8zyv87not77R8YM62zMzgcHY3ro1+WA9Z/bv77sXbIM4njCO9dNaDpi3/KYcl+iJ/t5ZhEZ4YGxkBtY8p9rvpfPDzvpj4rJuOdmnosbRHtLubK85XmT6+Fwc5/Fj+mb2O4SWrW3N7Z6Fk5q6+2a0frEchkvf21U9Yr297ofu8ECsbwG6WhoQG+yugKyrJ96X7aGZ5JH6VBJShyYRPtuLhplQJGcvots9HK01o+hsH9c8Wr1CANTWRc1bPkvfgD+WB85jNjAHETH1kl9rEeLRjQVRdh33k2X+pAuoESCdaU2RVQU2xA+jR5au9JTzs3Me2ClQcWhkF46+X4m8jc9ibGwY9z3/RzrxiJOP+jqatf4w7QkrViJIJthhTTjCaoYxnBWi+cCJEr5DYzhV2q/PMzg0DWHZJS+n0dFUi3v3fg4+Ho5+ztUGPKbCMsf8hH2bRgvhNlmlffCI9BmE3akAHCKT8BJzVt0E8LLsmsljVujXeo82AaYX1hQgVlYfWOm3TftXXme5tuYxX2zREZ5NSH8GZy6d1nbWvTMHBy9WIUQm6THfd22f1jpQIO01j1l+qbgbF7VP+3FT7wozntFjtvPsH/wi3TAiE1Ks4xfez4yJuW91PE97+oclYn56DJHRSXDzGNV2ZlteMMpE1dtMAOEkkuWS3wtBxXCf6cDAWBue3xiOi/XjOF96CjXVF3UCFdNJSJj9vqnHLM+JcWuddrSmgft8Ht+saORlzuG1N97RsPfkPo+EzBWYyHbHzuApVLSMar6zL6dNrf0B4zBtDffpAqXN/MYTfyBj9rX4h7cc3xOoUJ6R7Ieh0CyMyMsjxkF1G/Uv4wTWFcZv6gvvY/KQ53iNE2a4T8fwPBcREaH7zvHl9XZRPdn/bAvYFrAtYFvAtoBtAdsCtgVsC9gWsC1wlxawwd+7NNhvwft/ZvCX5m4ZdBNodxLBPgvIiLo7UOfw1TH8j7fHcK3b8X38N5l9X/3qV/U31bu9x8mTJ38j4C/TQSXvsrIynD59WiFY8xv23abxd9E/AeSDBw/i6tWrv1Ug+nfRtvYz2RawLWBb4DdpAcK//C09PFwEYK7/dn67+9FfSUmJToSx+vmgcFa//xH2DT/waQF/OdXKfIz9zPQr69Z134SxnucIznre7JvzZsvzZp9b6z6v1cjHdrYFfmsWMC/r+eL+C0HP49td/3jTC91fR8KoijR3fxnSBx/GK9/9S6dq3u3iZlroVuV/yQmFWf3yxem7lT+ynroJOrjpwh0O+OLTqAMaO9zB+2/sEtWy2gdvQKBL3Yiqm7P+jWjy9YHXpUmkJucgaU5U9QRk5DU6KvzymFBGam4qFloG9Ngs280tl8OmH0IzTwiIyX06QjaE87YJAGyOuT0h0PBmUYjdLNfo2gQsNK5J1FRPCKRrltnmkt1U/GV6EoMegId/KeiHS2lzqejkIFniW4BT2poKrPRH9UAu590sECjVybjE/NbctWjua8Xm0HCn0rCbgJp8rosCkYZtycYG305ktqUrBDqXOIpQoXOuNvkqrMwlyJ/cFoAfHLihYGbSbLaEv2pfbNBDpsekyVxfakvwl67hpe/cdJnl1WtlPtoPvec8TyiHjkvTm6WpnRdddv70yb/At37+lwrbXT1/zOUqFLIzS8/r8taDzQIG31z+bwl0hxMsB5OL8/jizgcwX1eNvy65ASQz3R2ikHmn5Z25pLQpN9XXATaCAuH3PoCNA01a7gjUsmwQ+vx+i0M5lX4Ien0hOVNTRzVfOvpl2aB/7tMx3Ek5NuWO+7y+lCN8SGddtpp123ovPiPTbeKnf96zIaQdHc2eYg93Vaa83T3o/6M6QqbhQdAlx5nWHqm30Z4BOHt10Akt3S5u67LsBE/2rd2jXr935CJWJw+jXVTxYtMfw6EDP7wlim9mfB1/Xf+/9DxBGC5rbXUs88yTB//r/6WwMMsqHRXt+offQHnlrPYFVPGdPhwGUzZ53V+aq19deEXDG/DKxG3yjval+7FA/Hxukz9sL9ge0HEp98S+WMmXYbgnpuBgRYnCf7zOyQXf+3cBBWXAfKclz/1jwzDRdQPi1Ygt/5jeUyVvOtt6a1os3py7BKIy0rdp38NBOZ+P8JWxMdUIl3tAl5hnIEI3py85QFUeM72E/H7xWpfCNfzhiz92FRVs42UnxKwH1//92dOf17bTnGPe0DEupoFlmVvTX/Gatf8icNra24y+YncFixdEUZKO/l1tx7gZL8Pz2bjPc/yE3J+L2h8e1bBmSXgeME9f9s5E7WlHu0M12Jind+H90y8gPM/N2ZbSL5Vu637ypoLCPK4qOYZIUU1k+YoXGLyj8RpP6/14b+PYthECZ1l1D3DX06eODpjLH7glsPiTt7pVqTbFN1H9s900ecgTXFa+USa2BI0vOvNvqYjpzyw9b64bu5njO20T7t2FoVNnERdddMe21MQRt/MRdB75pTnUrdX+bJdN/XTNT3o2z+juJUqPszeg5Zsi/BAH7ONM/8Y4I9I2IKN3DicHTjlDRyWk4ktbduLY8cPat3OCEB37fraxJwWy1THA8BC+XSVK0JY85hiD44G3Lp7RMs32x5Rp9qMcFzy3ewspPG0j2FbQmfaC9eRf2y+j60SpwqZUE+aYheMXAo5UAi4SZWDuN3d3wrVeaWTyj31g4oppLFW+2N5V/r/VyEn3RqivjFWkvU4K9cLhk7dvY0x9p23mJoadz2Tud6ctw/TKOMg4k5dsv4/0H1Nlil2R251tufFntgR7I+RlBJ/FWk54XSfYSf2jY/vtei+9cJt/rPPWsYHpU+md+WR1zLs9+cV6inllxvCu/vhdgGMXU7Z1nNT8DpImI7WfMHEyDy79z3I9ZHs7Jsq/xplnMOXFnGf9pDPljePqCYgCrrSBbKOnx7y1D4qQCTb91ycWWOv0c5//C5ydeREj7y2gu7NJIVbGd6FRVJsFaOWWyr68xm1MbAo8xkowKZNy2J8PueXoRD7200ECudMl9WwH2yA+L9vAKJnkVHn8W/Dbny7Qr0yqu34va/9s8t+aNo3M8s+azzEC5d7rG4gzMaIE/16JjpuNV/a9rEOsC8Fx+YiPScW/vPiX5vJtt4X/55/ptbw3HG0S46Gztg96Qv6xjPF7HVepyEjbdtPYNGvj89pnEK7NkqGdGQMwrK5qIWPZ2zmW6+orYzD5Zexi8sKEY//+1mFHv2TOccv4oxP61dYsSya8sTX74/GFUuRnBmLGRxSpB+7V4GELfY62R8rDobd/hMJVsnrE7CL8Ag5pn14gx9YJm6z7Bw6POvtRU/5MWpYa/zNv4x+XiXQvn78lHNNpJkQwDlMOWB+tzoyf3eOz0HStVMfH7Hd8wnK0DWc8dGZ8xnjY3nLLc9zn1vV+ZqxhrjMOQsD8MKxpr3nedrYFbAvYFrAtYFvAtoBtAdsCtgVsC9gWuBsLFBUVqXf+Tvppcq7f8z5Nab/btHoW/zH80x2/xd1t2F+X/4mGA5gr+d+/rug+cjypEYvYneOJDel+SJDfBZdy7UOzONMwicPVc6IW7LaUF/ucbQHbArYFbAvYFrAt8DtggczMTFDBnWIZ/v7++kRUe6foHZXc6+ocHIzro/I39U+TCwkJ0eSWlpbeLtnZckFkaEA1GLO17vOcOW/dmvNma8KId/Vvzput9bzZt251X1ANJ6zLE3RmRGbduu7z2HxMGHP8cbdfYYS2sy3w27IAX+7Rzc3NYW5+QZcxvtu0sOEiFHC7L8JURQpKCcDJ77+mURuVMgJWz3/GTVWY+DLWqCcyHn64RPhSLibtxvLq5rp5DnP8YbZUVTRqSh8l/FL34Et2qqQRRHF1BHaoHsfn5P56eWYq3VEti8dU1+RLWJMma/iUDXsQH9yMcwe7Vc1r7aZ5/OxUI57buVe9Ebqh2u7VK2XIEDi3RdRPw+IT0SQqWdPz/UiancHiyLACm4Re9slL5LdEyeqhddvRVH1FgUhCOVTppQIslcIMUOzm5w9MTuCKLJOSNz+P75w6ogpiBHioCHy84pLem7BNYWquLAudjvLyV0UluAcEdodam0C1YCoNLxfw4WpjvQI5VI6MlnKn/nyDRREwQpXlUmKiNf4QkdG/JkAg1aoKBSiiijDzabiiHrtW7McJsTGhn9aKNoTnuCFB2OS3j9fp8rfJCTMCGfRYTXjTfsqDSQIPdes5qlnR5ka57nblmEqNhKKMUhohlvwVD4FLTgevKgSXSx4ov6LwDQEPs0T4nZRhmQCjIO0AWppvSicPqPLHOvbIpmfwxtG/VyW0WzzdxYkCUT4szl2leRcsSnApAmga9T7WzUW3kZvKIMGLyXEHTEaAw6NrDsmSlyECcfdt3YCx6hoFCLK7u5HnFYRT9+3F+YNvaYoI7LJME3z8bxnLVdnXJDXEx1fLMvOZjlAulSBZVqgUbCBdqgSfnxjBw4mpet2klTCN38ACyts6EO0H5zLbPL/Mdy0KfIZVzZppYJy8D+MikHqguR75EVEY9B3FlRoHXBgfl45nU1IUODZpvNOWdZb1l+AHVXM3rAl1KsFZw1FZjkpxdCmxArPUz6CuddCpeGr167of6+bufC4uVU017sv97gj0qEedLDOeueJ+J5DKvDFKqIzn5OBpEKbMFIj1/ZOHnFGz3MZFheqy0/OZ41jpWwyP2Z9r2vks0eG78PrbB7Wu8RkDfroS51rfx57tz6hi3bq0BLxT9h5WJmfg4S1f0PJLiIZQ0T15udo+ULH5p20yUWHGoT57tV6APmkbu8aHcUbaKLrYcG+kzcQgPHclykUJcVjKSJ8s970rb7W2PX/zg6OaBkKYL/7yVuVlAjjdosI5OzZ1W+U/3ic7o1AgZofqJo9dVQN5zjjahmrapu9hm0C33n3O2RZt3/Qszl2+7My/rhk/uM041Cf/aO/jMnFhI15457yWe4Y34A3tQ3Vfq2O/ybbHtb8w0A7bO8bBY4I39EvgjW2U6b+e3fDn6IgYQWT8OVx+rRHDrT16jYBO1ud24MD3HPY292V7x1l7/DB+fqgezC8oVCM2jsrRvNe+NY/hn0+/hecfGsbFyxMarn6kHlTyH2jqVHVYE4bloPJdR1mjWur4lQZ09klZrbigXkZFJZqObcrw0JRzSXeeo83ZttY3taG+ZgQRzzyHrpOlzr5yxK1QAXVCb8W79t+kAsxzDd2eep2KuWwz22TMsXbDPYjv8kNE4oAoSwZKPZzBlepxePp5YPu+SFyrHOOtb3IslwGyrFtr0yQIE+eLqn1b741l0Gmv2zmCcW4eU+g5fVbt+qWIJ7AlXCYxSF00jhM9TJtvzo01Vptd3VrBSLbJZszE+vlvL9y6HJiznC7firikbc4+wjquuukGLgeE6Trkx2qjZM/yxnJrVSBmHxTnGYuR6X68d+k8uqTvuCQTRzieoJovyzDb72uTY9qPz0mbS5Vqq+MY41BznZZl2jFI1NcZhm39Hy0vRM3cNKrbuqCqv+lZGifHIoWyz7bj7XMnsdjvWLqedWDKz1fPsd24b/V6+Hv5aHpMmH85+JrWH6bdmm/D42Oav4TcXBUoOC6gPalImrjcRxVyG1qm9DFoF2Nr81wsyyWlwzoGXhCpVgPV8bqp39x3TQPPMT5TJ3hMZ+JP8UvC272H0D7doeWHIGvg2iht41lGjSo11WgXBUwcGZ1DZ2MVwmNFaT9lTlVqWQcjwvoRHtqPgEAPtEg7bPKa9zL7RuWXbW2djE/pmBe0MeFpjgWNgjPbIKstmf8dPd2aP/U9HfqcBH75vK5jKX4XoGPbQmB01RlvuKfU48VzNfBwdxPI2QGSHvnWz0H4l98buk7cGMdxEk1Xz4DC0K5xM01s277y35IQK812Qpg3ansc7Vtb1wIGJzy0XRzoH3eqIJvnYLwVZe+jvaQfu+Vni56pGEy7j2J+axx8QsXWLWOiPL0Fm7bsV+gzI0v6lEvH4CHpDX0uG23vtsIzoAdpAV4oFaXYVfFeKGkfxWScqPyP9iF9JBpuKeGi/jsstvLH+sk+HH21AUHeEyhcH4KutuXIzNiBWXeZJCJq1kwXPwRnZydFDVtgcquztn+xG7divvQ8fERpfbXk04sXTmPlyjVIzchBBWTCSGs9UlMzkBMZjHH34Fv6IBPvFz/7F3qNdbS1aRTrrl3UcRjHTKEyVvPc+5x65TiY7YQpzxH1c9gSthHne09pu8M+oLPbMY4daHXkN8cl7HfN2JkRUdndOI5TRsdvrPjA8yybLIsP7I7SsYmpF2ynjOMY4MSpN3RiEeNPjpMx5dicXl6RvRIh7dE4f6hEFf4zMp6E12IdrlyTJRPEMY2RUnePHx/QfoDjhJHeg3jzTBkYr+fAm5jyHMO5UxewIrQZneNzSI+ScWlLrbPucRLRWI036mRSItvaBrEbn39krE/rNstjfPIAenoXtF6zzJsVcHov1sukQFGk7pnEmk2B2h4xXaafp33ZPrCcE+5+R9o+x1g2WMe1HAe/1VSH8qZqbM77KirajiPPNxkxPX4YnGvRcLQZ42H/zmUneUwlYH7fZzvF9omOZY0/WNKvaQ+ZDjNW4LKYvGZDv2ou+59tAdsCtgVsC9gWsC1gW8C2gG0B2wIf0QK24u9HNNwnGGzB3Rs+SVs/wTveeqvJqpdkqa9b34/d6vM3e2Zo0g0XZdWo18tn8HblBM42TuFc4ySO107irYpJ/PuZCfysZFb90K/tbAvYFrAtYFvAtoBtgd9dCwwMDKCpqQlVVVXCP5Xrh/s8x2u3c/yN/9PkPm2Kvzb4+2kqXXZaPzELsOHhS8DbLTH9QQnhS0PGQSBgKccXhl2lPTdBEPTHZWYJzvn6BKGp5eblfvlyki8bXR3Bl+WyTCzDfVznml6+fDbA10eNmwAMl6ReyjHNz/n+Hyh+tsN52TwHt3zBa2Aup4frOyk5K/He2xcQLdBm0JogBYAJ0hG85TLMBIAJ3k6IfwKZ+ZKOiuFBeUG8DImxHgr9qvJm/mpV/yIYU97UgMtXLyv0SaU+4/hCmVAu42PcWyUMoeGVhcVoFmCSEACBW957qwCkBH6oxkuItGVKQKpFH0wu5GDz2iyZMuGG0KgY/eicDbkJ7103dkZgwzBc6W/AE7seUX+vnj2GJ9Ozcai+Ghtj4lUB1N/bB2FSDsq7OxQg3hwWgWMCjbxbXorUlAwkEmb2WUB4VwCaZweRthiFof5OHBAIZrLr9mXEQL98Zr4MNxCcK0xibMKtgaJYbllW/PxCVaGS5YjArwF/CWkRuOFSz9x+kPONTsCcgEuEYZZyrD9M1561+wVAa8KIAFB0hBQNSLNUuNudIwT7ptiPeUvol0qrhKrMs5t6kRSdovci9EvAgWAFAQ5CWgRL3IJD8f7rv8Rjkg/+Aqg25GWj5Fq1wt5jNVUKEBAcJEDwRVH6pKNKGcsXyyLv7Tg3okAuyxUdwVxCwcbR7+qQcAV3uU81uog5UXgWBcPhOUe7Me+XgKJMH03j8uLtGFifjMtnT2BC7Mb48gUu03It9z/Z0YZnpbz/olaAiYB0tC3MYc9Of4T3eOLgilzs3Pbwh8o3QpAsO1z22dd7LU6erXQoLC6R51QcDPHxAOFdQr90XO56bNLrJojKPLPZBif6KMDF4/Q4b3QNDqOmrhYxSRvQ3XYFfnM1SMsM0MkEATNRGB9zlHkq1NbXXsaz2wbxb7/8hUZHMHh79mMYHW1WwCcqIh7d3ZO4J7MRP3qzW9MR4P8ojpz8vtZD3+AJBMyvwYvlr+m17Rv3Y3h0Ee9ffBdF6cuQFhuPF4/+VIHgY2feUPD3nbPv6r3cBfgfnBpXVenIwGAta/ny7GdbmvQ6/xFcI/QXJorih+qrsD8iBpHuHhjxnkSof4QThiX8E7dsm0KIzsCyQ+jXODNpxBxbt1ya+07O2u7frj6x7Jhlr7n0N/OdjuDMaN+g2odt9/tSr46Wn0XxKlGpnJClt4dutEEGhmI4A++aumaOGR/BG9YZUx9Z//mhX17nefa5POb5cL94HD3xI4wnZaG/qkVVlO8tjtSJD4stw7f0KUw7gR6CQAbs4T7dqgf/HEGRqTDAFlUJT7z+ul6ruDqrcTFt/DAepoMqg7ExW+Am8HGXlE2eM85/ox8G6hzlnW3I2vVBWl/MRIIZUaw2jgqN7Z3lzvCEfum8vT1Q0ZrtVJxm+xo4nwJ/3xDc778eIV6hOFH2JlK9+7CQXyCQXieolnr42i8wE9MFn8dElaFyECfKR5CU+gwy5VxAuBvaOqaQ9Ps5zgkgJh0sl1tnHkJBUB5+UnoODe2O5dZpb45zzPOxffyv+76qEC/zhdfZR0x2O0BFwsg/PvOPN0G/vIcV+qXSrxX6NfGwDeNzrl3erfYyaTNLzJtj1y0nmVjLsKkXt+srzHkD0yXetwojdV3O8m3A4S1FoahrHtX21tiA+c99wr90HDNw8hEVdwkGE8bdIBMAeJ6Oz3a+rQWPrt+GaunrCJERKkzN8BOY2BuHG2q1bMfIGIdjBKqUso8i9MuVCgKDtiIxxh3jy4qcNjN1hHlCv7wXt/wQQmWe0Jk84z7zxYDUBnJjGxAelnqT7eiX8LfV8ZmpRErYlo5K2yWVF3Wf9+LHei/WE3O8Mv+ZW+JnfLdzhNfpEhN8kV8sE6NifbDQP6X3NtAvrxMm7G8UNX3PTnjJBBj/YX+MuAUKZOpoe5hWPodJs8lrhp32doN/gLS5szLpQvy1CKDIND+dmaMTb0yX4wAAQABJREFUHfg8m3z98K9lDpCdk3euCNjNfPeT4fnXn3geoYFBam+2RQR+mf/MP+Y//Zk8oEq49TuG772D+IWMH8qvtw9muG/GTByj7dj8FQz5VTsntGSLsnH7wDSTrm0fgcblX8vGwDnHRBofHx+cOC1tdY4/Wkdn0d8rivjB7pBvKM50MD88ZC5xXMwmFG/cLmr8hbhaW4IIsQMn4e1cEYSzdX1ISluPkQsyTglxR0KcD2LmutDVUaaTjFL8elHdOSUT0IIx2zuK6aki+AbEY943HqtTRtDdP4t4gUQXh5vQOy5pzUiEx8QxURquhK9Hp6hCyzg9rhjucZsR470bM2jDpUtvaJ4xfQT/OR7MiCpEY71jAiS/+5j6b2xEO+S7eSjYWyhjJjORi+N1TuI7X1Wmk544Bmed6L16WsfN/L5gnWzCutmd6Y190Zk6Aaey6qyOl5JTfg89s/54v+EE9kqiaz280frWj3T8GyjPy7bGOzYNx1oPMCnqMmYTEZifjnUrtiEktFBsV+gs91TSZ/vrOvmG37tMXWZdjI4qx1FZoYBA9ukSR/9h4rdurWOAkPlYjHuNKSi8amQfJnMjEZt6wTE+C0pATa2MF2USFts0j3kP3Td1gnEuLIagsqFO2z6On5oE9q+oqNXbMa/ZluoYWPoH42ZkUkjllQ6Ffc9fvKaTwAYHI7GzQL6XRPogcHBSxnsOyJZ1YUG+m7XK9xvzfYP9YVOLTLiViS7GmWssB/xQ6XeVTMol9EvHMRPHIxzXcktH6JcrpSwI6L3Jrw8lg33aV3NMwvg4qYf35z5VCNjusL6y39e6LP7oh473ZLvIsMaZdpJ+ed12tgVsC9gWsC1gW8C2gG0B2wK2BWwL2Bb4KBawwd+PYrVPOAyB26g8mdwc9wnf2HG76Z5LmC///m/l3ne66eSsG7pH3dAy6Phwn+dsZ1vAtoBtAdsCtgVsC9gWuJMF+Jv6p8nxHQJdZ2fn7ZL999cvGICPW+u+CbfUOXONW3Pdeu6u923w965NZgf4z2ABA3DcCUL4IDuYl/tL+eOLQio9dXReQ9Zn01Uh0Kr8FBwcd5P6E+NwhX75YppAQlnF4F1Dv3zByfDmxTIBTQPnWNP7caFfxmUgF2u8Zv+zD8cIBHQG7xyZxKkzPUs+x+3sSPC3u/maqPfOKUjFZyq5dlWBTQIWfDaq2FF9jUpfBHTfqirHpoIEcCluqu0SoKkbPa3ALYHZEIGr3eTv+X2PK3zHl8gMc19yOuoEGv7Kg08qHEBggFAm4V66/ug+pPS7ISwpFY2XzikESuAgrXiZADqi8hsShKDACXgmn4d/ZC+i3RzKwG+eO6EQcd9iBZp8fRAxEY6pmUn4xtXjlfcqsTzJA1FuopoqS4XnC2wMUVwLC4xUaHhwMAj3xAUpOJoj8C8BI0LFvG+rvIcekbLRLQrEZacvKNiwJn7aCZQY+5tt5mefcUK6hAyeWZepoJK57rolWGMFLXidkNDx06Z/c4Qg/Gt1rmGs16z7hH7v5MyLdgJjBvqlfyvgdafwrtc8A33x5f17BBTYgGApM8zH0sYahWuNyi7DWO9F4IFlzqSlOz4O28YnFEZ4IE0Ab3G1TY26fW7BDVWSr/Rv3Pm+bvQ89hSKOxyDhf33bUGwwNlGzTfS3dMJ6P6qpxP5An/xGtNDVceqrk6FHAiorwtaxPIIf1GarjLRK/D6yGNRWqcIdd3rFyiASbyqSRP6JXBMxV9CzwQn6HIjIjX+a73diPTM0rK/VxQoX3rnZWe8d9qxtpeEwekIe1MBzwo48TwVI6n6a+yYscxH4aPACPmhaNxLAUxrfAxDtyI+TLdGNZhbQsQttfVIECBsSHiRcFHk7pMitC1V1LCzBDaaW0T1xRINF5Mq0FNxtLa5i1J9K6tLnGp83b1teKpoB7pQg76EVOxPWY0yzxPavhDsLsper3A/2w22AVSr5XNuLViOi33tuFcmbJyTfGWcdB6e3ao6yYFs98gQChLTtD0MDWvXumggFVOfOHGB6p8EgwnpEdIeCfaSdipFwg1hnygyGzVqKo8aZ/oQc/zw6lCFsHhMlUgD9RsFZKt/A0SbsNy6tvuEIT+XEKDLPLD8Ebiqa5hRSMYArwxHhcSrteedQBnb7i8883+rnQgJmf6Gfl2d6zXajHANtw+HPIDSgRuK8axzrEsEdgjqmOP4CG9RUM9GbVKPKAIuR9MrZ/Q2BOmodm6gewP0mDQwLgMkssxFpm/E4lSf9pHuflEIjEjBaLsDuqUqId1n4p/SNPEZ+SEwbPqqsIlOJGXnobv8sqbP3IfPMtww4pw0wLKfK7B7pK8oGd4Tc5NSMMNQAZLqqf5B8ZgcG3HC0c2tk85JEcybp0V185V3v40dz34ONa0/VDXfwv3fQFPdDJJbBUgO7sGBVulrBPBsOlUG/+4h6bMCRT00EDFT9fCL+CLG209BBDLR8t6t6rlMC2HiX/U4JvAkPfpFzLde0+el7WnXL+37Gg6ef8MJ8f7hQ99w7jM83ToB3lbOiOrmdYDTcfbGf0K/nUd+6TzBfDEgFvu2wd5OJ+jn9HSHHdqGCvSu5ZlBTF9hrR88P7TYoorZ3Kcj9Gt1LMdMF6Ff40wfwGPTZnHcQ1VYAp/fe/s9/Mkjj+FiUy2e2LjDCRg+sWmnjkESh4dQHB6F7TJ5KCazE+N98TpJgPchFGygX45l2PZw/MJVCAj9ElYkKE34VpoYvT8nUFCd19WxjD76oEMtlNdYHp6d260wttUv7cayd+Hij6ynb9q3qt4vyw3EQK+71tUyAUZv5/g8e3c7QHeC0+XXriBifQH2pu9GZdOdJyNY46SSb3KaH8rOT6OzfdwJhfJ5OC5858Vvw827E4my7GBD6xQK9z0C36ESDIy5OfPHGp91nwA+P145okwrk3qYn/ywrWb95rg52stbIWBODowTCJiTN77+8LMoErXkf7xwAjWdbfj6Y3ulD57HszJ2PNzRrKs68PnZzpi2zrVPZDvN7wHTs33OcQXTZqBX3Zf+1LeuVPvN5+5Lx8pVfjh5cVjB06pr72qb2f5+h6aZ92MbSUfQOS3xabS2XUTOis+io6tcJzc+vC8CzaLWMjg8hS89AfzwpWNaN6guW7wuRIBQqApsgDxnZW0TijY/hWPvn4O3KPq3ds9rP0YlYQLCs+5AYHCQQOu5Msv7OOKDROV1ogM+yY9gqu8q5qYFpJ6KwvqsOYzOx6C09Jr25+6jM7jWHYymxss6wYL11QqwMv1mEhihWbepq3o/A/3yOh2fN/nRp1F29KCukJG2ah1a5fsBJ2Q1t7eqGuxzu2WcJWnldwJOSKQS/0nJL67cwb41P/u/Yf/mTJzqasCy4UWdXJcq6sChQZ4C3vchdKFRoV/WbX43MJMU+GqLyvh0zrGPwMrLo6aQPF2AI9W/0tUBMteuRPXlN5Gw/wl4h4aiRtpM9gN3crQH251VWQGobrnh11oHreHZzz++PQQHT7dgZa6sOCHKOwFFBTj++g+1/aRStrfHtIK+DLd3xzdw5PS7qiQ/O12o4yHmf2rmRvjiGuKkXz343rt6ntBtZOwoMvOexGPhsmqNwLfs96nq6+17GXtWCSQukzap5j/n6YYLF9rw4O7PyfgnEqMJXeitnNIyGhwsassyvkmOSJXvPI4VNfgDWrN0P2bSDdPGPvOeLU+q7Xh8T+7zSPAawF+XnNZ+h2OlZCmbHBtzXGtgYPpt7m3HjNskDsqEtq/v/wKKMOecTMGywvpMUN70/alPJclqHY7JppyEwbrOuk/g14wxzAQhnmfaTF3m/WxnW8C2gG0B2wK2BWwL2BawLWBbwLaAbYG7tYAN/t6txX47/uc6z4uoS9YnDv8S+p068z/hNu+Y8P3beXr7rrYFbAvYFrAtYFvAtoBtgV+fBfi7+qfJ2eCvoGeSYR/n85VPU4bbaf3dtQBf7FkdlczuBk6whl1q37wc9uzy0peHK9wTnXCcWfI146nnRDGvXIMbpTkTF19a8mXk3aaLkI6BlAywkrB7F6brG2+CDcx9rNu7vZc17FL75fKSddmmZ5AVu2dJOMcahukmBEPgjvuEGZl+vrTly9sH45IUYMzKWqHQXFFmvLys90bi0KQCut+tuKgvjQfGBdwSAOaF9w7octxrNgIv/apaoRtCn3RUBvtJ/xCeyCtUsCZeQFCq/Bo1Yfpx8+eL8RwkyRwMvpSno1In42AaR0T1jdAvHf0MCRD4k+Oi0tu8HD0yW7hQ4FBCO1T9PFDeitVBogoXGyOEtzvCu30QLMCQj0esqBXP6v75+nNIE6Uxt1CZr+E2g+jJAfCZCKTwQxDh2KUuvFJ90pFWSUfN2RK1zdqs5UIh9i0J/vLl9lxTM3wyCKCLSq8AvJkR7hqfUUAzwKA+jPxbSrnXgFTGz0fdMm/Z8RuI7qPG82HDEbZMnJ5FWHwk/uqnP9Fy8KNfvYwMP4FILApijI9p44v+zGcfxPNbZxAoywObZcDHW5vBJaENmMklhwNXFsE9yg8Rg+Ma3zWBbQkd7tj4GMorz2GmqgKXxxyKv2tFkZAwA6HhS8MDCh0nC5RLR4Cd+8xnpslLYFwDJHd7uImiZzcOu/mAS1yb9oLhjHo293sSg9EwP46+3gFVkWV4ghIEJkzcPKZjGpI9Bb6VfT4Hn3vFssecsJx6WuIfQSRCllZQibC3K+DkGjQv1Ru9fbNID3pClBmrkCjjPndPKZcywcm0USYMIRnCvoRgPP08BHiKlCUkJtHaN4WYSAExhmfw8PrHEZfSjJ8f7Vd4KygtBytTZpAkYHCwADxzsvz0fEYIgkZ9ZTb6jKq+/ffHnsOkdz5qBagOCHgUlw6/pPDQI3n3oaK9CdnSvrBeX2qoQaUoDxIGIexF19zThxVRibJseC0qWkb1+R/Z8TkcPfWeTuzovdSHyA3h8L7XH+deuaw2MkvJBwSHYW9nPtwTJnGy5oq2Z4R+qRTJPNoqy4hfvnAJeaL0TaglLCMbXgKCWtVyB8pvVgAMiFrnvE6YjLYiZE2QjdBP0/l+mCXsqYJ8O5eTu07KS7vmO+89u2YXZtobBGaS5d3rHaqej235DHJTC7VvrK4vUVDGADTsQwlHG8e2hnZzrduEcFjnrXlNPxtC1qN9pt0J/TI823v6TQosQGSA2HzeAckx7JqUZ1DWcV6gqiDU/rMoIlj68E07wlFd2af1N2JlGvxjRSl+wfEFg/EFb8zAfOeopoFQNeNjXafSb1fNcW1HTbvE9DYlDyEkKwOL/Q6VYEKAxnFpdfZP5jmT/ZLw0D2RyEsTpWepH5vdH1D1XAKwBH/ffr9boV/CVts3h6Oi5gbcRQgxL/thEBi7evG0QlZWm1LlN8BLAHYBJ/esbUZz/YQq+bLeUTE4a10dzpYOqwrqhLQ/QQLNrdr4NXg0lcJ7QJZtvzqofS9VTwkBjvQvYGTCsWKB1X7WOkwVXz6baQ9pp+qOcufzbsjdhkvNTQrAMc+MHTqDF+Cbm+RUl3UdTxiIjnakjQ1UxXQQ+l1K5drYfKkt+6SloF/jl/cwoHNgcgCothwoErEmvbxuLZMMx2e2qlabuJbaEv5l23F/kWPswDaEKyAkSZvDiQQcg7QO9Sn0y7afk036Biaxf829uv/FnQ/gzfMnFPwlmMgVC6gm+w9v/lwnNDGsSSungiYme6tKra+03SlZG2+BJ2nHe6W9NMrsLKMnB0/fknTa7U79Oe0yPOQY8zBwUPRadAjU7Gor14h5vbPbMamjvmVM/ScGj+LY+QuuXj/wOCDQAzMSH1XjG+sa1D+fJ3qmTto4b3iGeeKKjC/peD40XlZKiPBQiJWqplZo0lV5l2F8JmcVAOa+KQcbYhNQ29ej48ymGQfsvys2EZWi+HtKIFBCwFRwZp4s9kufLZPLqNTP/pxx0NEG7DfM2IrnTFvMfX4voB8DpBPorrokq0xch5oDBGJ9580D9KptCaFfgtpcbYFl3dRZ3o/t1YP3harN2W42tTig7MmpFq1b9FMrEzi4zf7jDJT1ySQ66Uv++MupKK9djmPnqtAvfHtp9YiMTQNVmT8hwKFOG5+wAeP9TQrgynAa0TEhKF4WiTdPtjnL3aioVk9OR4p6bynSA70w5+MvivlDqqjc4D+IuITHUCMrbDT1jCMvbg47YrLVthzTUCV5JmdR+yx+9+kR5WVOfmwXhWFCxgZuZxtnvi/RbuF5hfhyfrH2nQTmB2sqFfzlig50D20o1rHe37zyMr75xOf0uwEn/HFstXL9VlF6rtUwpY2NWu9Sk5dL/94mzx8qY/Y8nXTHCTgtUre5woaZ2Ogpqvy0o2mzeK/UmG2Yc8vE5dj3sDi/iA07JN8Fvl32la/DO0Ty62cvOMsW/Rtnnqlg1Ta1pfnuFx3to0C/KbtrsiJvgYapIj8v7fGl04Nqp5iIdUhZvhF9naK0LOMWlqdGmXTFMRSBXfYlpj/heNGMK9gfcGUAjhsK1j+LgMBQTQsnrPlLf/N+aQnc1+xEiH8oEqNTNektdSdx4Oww5qfmkejfh9qWXgWAk0Iq8PKh9xWqZd3gD2UG7qW/ieW7MFxXiTkZT9OZ1W38/f21LjEdXNUClc0InXdMpgtLiETn4AhiZWWNWPl+wwmPrGtZK6dRVnuj/2R+cIw/WHPZWRdZTvhhfrG+sJ5wXDJR65icxAlHPM8tP4yDx/RvlIJ5zDhsZ1vAtoBtAdsCtgVsC9gWsC1gW8C2gG2Bj2MBG/z9ONb75MISvJ1vehfTw82Ynx2TVSpl5SJ5t/eb+sz2VWKy6iVV+rWh308un+072RawLWBbwLaAbQHbAr95C/D3+E+Ts8Hfjwf9kjOywd9PU4n/T5TWXyf0a4Vh+FIxKiEV1T0VqiJoVcOzQnwGLnU1+d2mi/fjy1frS0s/AU6nWttuOud6Hx7f7b2WisP1XE7iQxgYvHk5blc/VJniC+crzQ0KYPFlrH9hFvak7MQDomRVJIjiSx6D2L1SXswHeqK0oQVjg1E4XHZCYbk0Ub59aN0WVchrqr6iEB3V9Y6duYI1acXygj8NQaL61SYv41+8cFqhnJ3zMwoFuIdHanKGx6Ylbn+FAQl4ugmIWS5QJJVYCegRyKtu8FU1qoaQdlURvtzWJPdvUyCUgKV30ji8g7rRWjeA0LBwVfDkeSquhsiSt1QmI+RJtd6UuEABDZtIimBoOgZPJQoELC+2R/xEVk1ckkBrfK4A/3ikeS0oiBwr4CPhxBB5CY7JCdSJIjGBj7beOqTNxIBABfPf6qjMWJBajF/99Dt6msAPoRSCxAZOITBoda7KvVxGfimAyBrmg/ZNneDLdeavAZo+KNzHvc5yQdC7QpanJsRBVcVkAUwIvBLOMuquf/rkX+Dd8w7gZqCiRqHa/gk/gb89nUuGE47UvBQlXcKzZQKDxG4uwuHX3lGwxDwTl1Am4EMls/buOvxB5gopQ8NoW5hTEHiZp49CuXw2nmcZ+fG1SlWn4z7TxjrB+xnYpKOuRqFfThaAmy8ivfpVbdYshx3e6wm/dVkYu9aErIAgKUs+TgVhlt/NUqZ5Lzreg1D5qKcHqMxGCHXWfdi5VLp6uv6PgzRCEMy/c1cc6sXLi7cj3jMUSQKEtPU2W70r0DRzRYDbKce9eJFwyfjEPGLSmlF2aQSETlgPslZtVFjFKNRSnXZjajBic3bg1LkL+nxU/UtJ9IEwIIiMX4u6xgYtt5xUQDgoOcgLgz5h8O1JRYCHv9SVYQT6rEfZhVq9x/rsXGzIyVOovyg5GEE+AkKhU+sm0/YLWRqcdejMlTIF6qkJTtXOspZ6nBWoqEeWj19wd1NFxzUrdiJ/erWq+xGmIcgZNpCg5eqPNzyFn//jO/jDXVFILQxGp9t92LNmPxLWrBNF5FmkrQrFpLQV/dIO7BFwiYAgyyPLH6Fftk2FKwq1fp+tOMukqaNC5LLsYXjMiSK02IzA2MWXz5vLuqV96aiyeaVhQvcNsM4DQo/r08JVJdn0C8zX7q4W9Zt43yqFYhd7W3XyxU+PvqznH9j9PN6/9KaAYecUrqlqa9b2hfCYAWUKBDqiivro+JDWadYBgmVWKJ335OQNXiNY+Uexf4At4Rvxk46XtFyZNotwDgfZBC9DHvJAiwBxdCbNQb/3IDZVhaG0oxE+UcGY7BIJ1OtuIjRWj1lOF0XdcqBJlFWlLWRY3pfKrpwQw3TTsV6ZeHlMP09suE/yJRgtvR3wmljAHvghR9rsWlEotyoH0r9xbBtDPUPw4qWTCurxPPt4088b1UrmzZmrowr9GijcxME2mfAinYG0zDUuFX/4zI/0kDY1ec0TbGMYP8cXJUdex4RMMkgo3Is3f/ZtmWASDATPwGd2UQEx+qdfD59ABOTEYay9n6ducqaNNsDvI7ulj7oOV5q8o01zC54XtdgXNOy+z3/DqQ6/Zv39Cr5R4Xo2Kxhr/JY7VYHZvlLB3Tja3rQt5pxV5dqcs25dQWLrNdd9027yWVaHhGPDsrVa5zhJhpN02Aaa9sc8L+Pg87mWDWvc5pqxFe3CPpn1mI775/u7dHIS/e5duQ4jUqZ5vV6U3WdnvbSsdYrKf4yMLQgvHqwoUXiUKxlQtZ1x+BeJmmvbpLOMEhAn0ErnHZKAyNk6pLuvvWXSBcsIy7h1hQkNtMQ/trvho/lajqz+WU/YJrIuMp/cZifVLgRQ7wQM8xa0hwH8eGzSzP07OZO3BPipXkvl997RKXmWm1fHYN/BT6QoZVvjJhidGu6DifkFpAkpPzi7oGAvlbt7Ao5rGO6beukf4OEEf5mXLIt98zIJS/pDKvw+nJiKysF+VXinHfbFJGjyuRIEx4fsozkG8JDJYSwzVxvrtdzkxmYI2bggavAdzrrKtvi/7I2+CVgcODeIgnRfhMT5YE76pcpDp1C8S5S9v/uXWp8npN+hLQg+Xqgq0QlbMzNjeHiXt7YhzBeuGPGeAKC0OY85MadVqjXVTOl4jh+6R3M8ceD7jVouDhwS5V1pO+juLQ5GfFQIhtxyMDbaJytWFOg2yqcDNZJugqaNvfMKBXNSAx2B1bmFToXDN+16GE3SdiWFeOFyYCpqLjfrZKmZTklfaDtyN/rgWuUYvHzlxx6RDGa9Yx/IiXszw8VanvjdZ21RkKgVT2r8nMiSJiBxdefUTeMIXgzu60WofwTKZTUQTq7jRDxCoZyQxfxobmpHWEym1oH5yWKMDJdpnIR+/+bVFxEk8DaVfDnZ7ZEMmUhVW67j8aGWDoV+qbZ9QsbHbuECngbnY192gtZHlo/QewQwlYmaBqhlXeCH4+eUiA24dPYNvRcnfHWceN9Zf0yfw4uEfsNDU9T+RvXYfPfz8pEJeQLhXpaxGd1SSsE8V5T/33Hp6lH1w76X8TRXX9bxiI9kd9+Eo59bEREm32GqVcE/PelRFBZ0w2NsNXLSZdWQngnslzGJd4gnTp+5oHEwwpW5m+V7xyiy/UXxecIXV0od4HDYfIqMH6/IBA2HChHrIN19u33xxtEBLWdsMzblR2pZYVkMCF9EsuTlQvcKDI/UqQI12wb643cAto8su+rk16HPhwTCPTkcL54vwebQGBC6zwoN1/wluE33o7NNurX+Y3vJSXfHWpuknc9zwtrMM37oWEf5oTNjF5MO1m+j9Mu+gNdv199rBPY/2wK2BWwL2BawLWBbwLaAbQHbArYFbAt8SAvY4O+HNNR/FG8C+y50nMVC6/Hf7EfuAbmX7WwL2BawLWBbwLaAbQHbAr9rFjC/yX9anovvB+g6Ox38yxLp/vvr5/gako5b676evM05c41bE8Z67q73RTpS3go5PiYwj+msW9d9E+ZO561+7mbfBn8d9rf//w5bwPky8/oz8iU+nYEOrp/+xDYxC0lYmf+MKobxZStBB/MS9DediNWFNchd0e4EwQhKEfqygqQEKQ43OBTl+DKWalFUWsx1n8S/l5zCpZFBgWrjUXmhXOFcr0Vf7CnOVYiTQA1f1jdeOofX/XoRLqq5VOt68cwx7FvzVXznwD8rdPOdU0cU/KHS6bC8dD7QLEqnsqRzWHyiAnWb/HycQFDF5DgKM2OxyTtEYUlClIsjw1gRMKGqrRvWhAp4mS38Za++nCdkzBfTO5btRHqkLNeduVrv9XeiCBoQ4YB+CV+GRsUorFAmio/X6i8jxVcUfgUwuFB3TpVo/59Db2BfeCKGeodk2fVOxGR0yrLKAhl7JuDNcycUQPjMslyFOpmmiXvug1eMKFUF7UKVvPz2iMpS1cTlma0KzzBvqc74rZ//5S3ZbKBfXkh/6ssIE+VRKj0u5ax5tdR113NG0cx63tQJlrulVEHp1xUYtIb/oH0DZLn6WxQ4mkq3aTn5Wl54nQA2wUuClLTrnz39eXi5jagKowFl6I9pJlxkVbidz1iBLsm3PqrCesSg9+wBBVTpn0ptgaFJaGu5rEsjHzvzBkICo1A63K2KwP2btmFcliUOT5tG6qKoygmsQOA3RSBz1oErAiSf6mpV+MhDgJ21AoFRmZjXV67OQbkA73kC9USLAmF4ZAxS1u/D26+f4q0xPCd1pq0XXrIcecPUBHZExytkw2cv6e7EcilnhG7oqABMqJj5sEJU+qb8fNErcPRSzkArJv/oh5AigV9+XGEwKtBaoV9rnARc6D/Btw6ZqeHISRI1uOkibPAfUWCpUoBXPqOrSi2XtWe70CFqtFbH8wRQqPZbWnVNgY+rPW5YLtBWybWriNq4EmOtnThecUnrDsu8aS8I/I+IYuOuwnSBkkU1bsdDWiYOXikFl5emHvLU1Ax6BwWGEmU6llsqAQ6PijKzgJ10BGwaOtsVZl0pwBnbAe/ORVQFrdXrZ7pfwvmXD6jaLwE/lsV7Nu5URU+jJEhohYA/27AXjr6tExg6Vw7Dv38S0ZEbBXQ+jv75YCz3EPAocxUu//wG9GsUUk3ZbxFQio6wlhUaiigMR+W5bgQuW4WpnnYFgXKy/LBqMUVB9oahMOTFjCAray/aR94F2zdCotkZAiKLcjUH6u0jAwrHJK1+EgkCtm/bKcp7FYNazq2wKmHC0KufRUXb8ZsASpYfQurJ676Efzn018723/RDBG4IAxnFvYkaBwRG9WzC8+FrN+iw+NjZn8B9VMDx1h59VvPPQMAE9xiHcQbQ5DHLED8G7GGa+GwGBLpv1VbJg9e0/lHhl9Av6yehoD954PcQHxqlIBXjpKpj92lZsn55Jt6/+hO9HfNjccqhUGzub7apopgZHf+YAlBbZZl2Kxht/HBLqGxZcrVTFTh9OvAWuNPqn8Am2xu64p37BRpMQVddOdbt8sApAbLCQ/0wt+gt/UA4VqSI6rKvKCEuTMArJ0yBNRMXy5BRaTR5YqBf48ecNyq7BI4HRAnb9BsGXubEEU6esIK+8du2OQFhxuc6BvnswzFOyNjcz3X7YSYmcWKHu7eX5vMTm3aiWtrptokxbRPONV5TILdjcECjZvrnJkYUzqUKN9t+2qEg1ws7cnZqm2EtPwxk+gdr2eF51mN+NodF6FjAwLO8P5WACfea8leUvgw1MhGJH14j7Ftac1VBQaaDdiZMaNLz0O9/02m73ZtlksPEKC40jiM0ZVAVQnl/K9TKYwN2UknW5Iv1WVjuqVRu/HEbnZSBcRlrsT7wY56V6aH/1jYHkMj4P65jfFnL/ZzwbtdEFYpzgtA34oB6S8sHFczNSp0XMNNd1FYcaqHmvuyXrQA9wegYXw+BQgNxpnpQVWd5jm01+wi2iW/VntPgD68OxaW6G5OdmOdse7685xFt+5mPHM/x+WkzOvapBII/I2Ahr3E8x/a+ubdLxxFsz7liRZ5MKONYc0EU7U19YXirSimPad+kEFEij3sEPaJizK/8E7ENiPUtwEx0F77i+Qf4ycX3NO30T8C0ML0Ab59y9D085yM2ZN1mWWO7d6mmX+/J5yM0axyVvv/thTbwfEbKrHOCAq8TSu4T1d+4yA2I8qjCpapahR57huaxY/eziIiox9SiTFwRmJp9Nu14+GSZ5g0n6hw68ENkLNuMJinLc4My8WxsSNRzA7BsmS9OlfbDR+ZZzMlctkR/D3iFJGn9mPST9A5MIWebqJULqE7F2zPnb0zi4OQGa/rNc3CbvexRvH3mJbU5j39cdgHsywnzts7P4YRMHuSktheOvK19UFtcGvoKNuH1l/4Fz27fI98fgrSe7vdNxQ9l7JcTGoaVhcX6fYET6n5eegb7PxOCuNQpRAwHqGo3FWV3r8rC6z99Sfu7tw47JmLw/sax/nBsznLCSYsF025oGRvR8RhXAzCT6zg2MnXOhDXb/ZuScbTstBNIN+etW04s+tl7b2s+zBWsR0f5JeRGCrAuk6PK5XvFYkE4hhtklpS4AClHcd4eOHx2UPtQ9tdcjWTKLQp/8lgSerpHUCew9eM7I7V8cvx94dI1zZOCZU/i/VMOkJlxPburCCOTLYiPKEZS2rAqNLMMc5ywTsY7/e4DOl5eFe8AtgmJU8V5PmAlvBdCVY2aE6WGZ721rhkAmHUsJToBswM9ulLF4vCkAtycmMYxKlWgU4JDmATti3VniX8s/2yT2f7uv+dJHJfvMoyb9Zr1kG2vAXy5z/PcMgz9MTyPJyYm9Jy1fWcabGdbwLaAbQHbArYFbAvYFrAtYFvAtoBtgY9iARv8/ShWs8PYFrAtYFvAtoBtAdsCtgVsC3xaLcB3f58mZ4O/N0Diu4F9rX5t8PfTVOLttP5aLOAKZTDSpZYfvpubEVYwcAlfwFodr/FlpnF80RwelqrwAM+z4eWLzU/ChQR7YnT09533J0RqBX+pbErHl7x0Jt3F2RtxoMrx8vYxWXLX002UxEYXBVryR5C/QEp+55Da66dqepflZT1B2NarTehfkYlVEfEK8VW0H8dD67eKQuh5PLSxSFQ/Zdl232BVDOWLXqpE7fQPUvVcA0USlBwRVbfQgAgFgd0TU5Ak732pxss0EtD06PPXc8nu4ao0RoCQEClhAwiUTNVhgsfxAiQQMKXCb2pqhsJ9f/Wzf9OX7w+kZaqKsAERVIVXoAqMe+CXrdXoGxrRZbvZeAaGj6EoYasCC4ROqDpLeDNkYRFulU0YW92O8VlR6ZsLgbcszVt24oZiaH1v1U0AihrZ8o9Kex2BPnrGAFyWyx9616roaMDPPbv+fMml2G9X9m4Hw32YRBhFUdeyT0CHNjxUX6UQ2LmrFQpXSuURiK8Of7i8AD++fEH3e68DYeZ+Ji4uoWwc9/lhvFw2eWR0TmHWzJguRAeJQnC4KDELTMNrRQXbEBQYipGxPhA2mxTQdo+b1Ic+EQWUckUAmZCRQuFSvrh0uI/kKRUq/WSfjtdYto9X1QgQkakQM8+dqKtH6EMPImLOTdNDv8X+RQpgfCE5k4cK+rLcEvolZMxwLOfc8sN6RSVrwmY5GcXOZaA18PV/Zhlq6znr/gcpQNIvoc4Vyx7T9of+CRDRHRS1wt7+BgWRTJmgOm3sTKyCzPRj2k4qAoZHr3Mq0/EaHdPXKvbOXR6I39vyLN67dB750r5RmfFqZTX81+2G11C3gh0Es5oFgn713HFUtDcpcPcPr7+h6nLltVW6tHdpowCLV0T9V+CdrblrsSV3pRMG45LupQOX9L4EmJeF5GFTQYLG82Z5CQqzVyjc2xococqnXiPeuuw7oV861l2Wu517RUVTCqVR+iNQTOifbQjbgTx3UXWsHcb9MYGqSt3oNo9HBTp95eJJVfXbtD1CgZuQhQ5VczVtJtt19gVW6Jf3NdARoV86tsnBQZ5onh3EgfJW+HtMapim1io0NI0i0lOUEwVk4xLcyaKkOO3upu1ywEo/dIoaX+dgAyIlPwkU0o9VMXVRmvELtQcVTKprHdT7mX+qThufquEI1JkJANxPT9mHrp4r2qcRuuWzENhh/OwLuhtERbHEAe6x3+Nzmvtmp/mj/7oCIe9FexD+4jOwXBngkWEMIGTKW2h+MuYHJhCxdRN+9cZLCn4GxK3CQKcD/mMbQIXc1cNj+IkobzJc4qO7UfXP/6ogc3TWLlF0nsOo7xh626o13by/aTuYHraDR84cgL9vCLp76rBeyuzt2jpC1BUCcBGSIrDYMunoFxmP1RHonB2SZdcXryFgVQT27PsaIo50I73ZH9GIwi/OOmzFJd/VHtK3VPaPImh8EVcbplEYLorK1+FAprUoSxSoRU3SOsnBej/uW9t4HnNCE/uMzM8+A8+unjv2M0ZF3uSFsT/joSNkzHQQUCaIyIlKH6ZtcYR2/KdS6Jqs9dhdsAYX6qvh4+6JYj9/AQJntU6z/hPEZRngvZJFaZvq3sMCBt+3aj2SZmdw/7Y9iM7sRLSbY6IIwVy20db8NPd0HXfl5AUiMb4QLTJZgEq/u/JWq3I4w7PM8pmpZs3JB0xbjLT/VC3l/fPSonCm4kZfnXDvLngODCG/yBMHf/GOuSU2zO1HxHy2Aq2c+GCcmYxgjs3WQL88ttrcNe28Tuj3ds7UG1PnlvJn8tZ6zdVurNcREREKmRPe5WQZArpU4IWvG6I9A+DfJ7C79E90fMYVSb4Ii71Z4ZfXPGVcllEoSrGiEEzH+mLaPquiL6+Z89x3hUqZxty4ZB2/mbzms7D9YZlh/0jH/bDUUKQm52o7Teg3SdoqKjzTb9f4sK5cQTszzuCiQGfby/BGzZj7dFPJObhy8hCy5HeQFgG5v7w6Ea/86ryGSfFL0jymcqpR2rWq6zP+Ccn+P30iHUdLOxVqZB1m3WnoX3COo3kftrt0fG6Pp5LAyTlWt3ZzEM6eOYuE9Gdk0k6LKgbnpXqj7IpMnhHm8nzJCFKyAzAjsO7bJT3OtokTdGLiUgUUDkVNXa1Cv4x3h/gd7p/FvF+CjL2yERHUq6C1geKp5spxyPfertXJXmWXs50wrGt5sabz2Q1/jvkJUTX3GsDz+x7XvpT5xXae3yNC3N21j2XfzjxgHnpNjaLt/PuaH5wMxL52JHgQpaJ4m/YHX0XNudNoHr6EZbG56Cheiz3TM5qui5cnsE/iZH/cm5aHsYYmXRGgNiVOVX9dJ9fwXhy7rZPJfdvdA7T8Pp25XCct9l6TAZ+L49iQY0SrYz6zLhhHxX32f4kJshKIjDPpIqN9dHzJ8jxa36h9y/GL78JTLo9NziM9vNg5RuL4gnWCzowRONmhp6MJx8t6tDzcd180Dl3007Y8MvQhlJSVqn/XSRa0g/c9Mag7W4u2jmkFmp1xZqUjMjxen4dljJMNWVbZxnB1iPILr+j9OVGK+XL/zs8oiGy+h37l4d26igvHR2yrD8rkOLPiRavA0/zeRTVnfvfivikjmc8+CM/uIa17Jr/v3VYsg+sxtMnqDF6SBjOZhT/eMb0cW7AtY3016ddyIhPmeMwxiYGCuQ0KCrqp3VTj2P9sC9gWsC1gW8C2gG0B2wK2BWwL/P/svXl0Xcd15vvhYp5xMc8zQAzEwHmeRUmURFKiJlu2LNuJ49heTuLEdsfdjv95vfqtt1b+eC92kn7d7/VLx1Y8x5KomaJEcR4AggQIEjMxz/M84+1vX9XlwRVAkbKTNJ1Ta12cc8+pU6fOrqpddXF+9ZVtAdsC92gBG/y9R0PZ0WwL2BawLWBbwLaAbQHbArYFfi8swP/7P0jBBn9t8PdBqq92Xv8XsYAnlEHod5dzm1v18NNkky8p+WJ1JYDDvNC0pmuFaPiS9F8rFOZ9R2+1o8ff/bxWBVm+yOXHM1ghB74Q3iMvcoMGhnGmsRbP73oIA/P1sly5Ay0dbQqn/VyOh8rL233xeeKlFlTJlSAdIcDUgBAFJ4eHx1AiqlwEbwj3URGQ6mxMv7R0k0BWU3hTQMrNcaKmKgqcw6KC+pMr5xXm2C6qfBnrtmjccFmq+DcxaRi/XaNQJgFO3mt30XrdUumLilajoh7VJGnw+GJ7C/72w3dVFcyAu86UdFX/JBTEl9qEfgl5Xu3uUaDxV690ozAvBD0NCRiWZWyp/MoP41ARi9ADFehefbsSGx2hqG6uxGCbS/2R9uQLcoJGdwt8wU9469NCvwSBeJ/i9I36wt+q8ihsoxvouFsefhfnzMt8Diqs9Z8AIKFrwjtfO3hUQQ5CDEe27FL1Ny4TXTbQiEy/MDdsxPwYKIH7QfFOzI0vbzO6DHfkswqn+S41YD6yGGXl1Qpl8BoGgh38EDKIeuoPsafpFi6Wrseh+QWFylnfDLSiILfAqgSeWL4M3N8jqoKsh1zSmcuLaz2Rc6xDGzu70LR3L3JqFhQQJCT46Et/gVf7WzHR1qKQsGlbTIsQJ9MmdMN6RMidy94TgE8WUM0KiWkG5A/hEQNamGP3u+XzW/0PoZXwCC9kx+Tp85v0CKX4LgWja7BVD9FPFocWqt+YTw9DpIAccTF+SEm/AwVSVe6hvU68c7Jfy5YXEhKhPakEOBgcgUcTE7BXVJp/WX8DUQL2bFu3WaG8Hx3/Bajmx/Z7vLJcFaEN5NXYM6DAR7IofdNHEEA20O/u4nxcuHYSTX3XFeynarR/RLgCwozLJdtjBHD1FrAw3xkJwv5U+92zaYe2d0KfBvpl/XQIjOSPTryUvUl9YXK+P3o6F1AkfoN1tbupUY9Tke+f3+1zg1zr8mKWAW3sC1hvV+oTjI255b1bJ5cQF+KNfUWJIh05jiOPRyF9zddQWfEh+ifGtA0xrWee/jb2eU0i6cDnce6VNzVtwtbn3neBpSZd0+bYtxBWO362HQZcMnG4ZR0jaMPl6E0/lJywGbdbT2reE5/ZjMHrzbpv2jL7Aqrx8R6siwYYZr3i926BuExgHKZf23rbHHLfhwfMPblPeLat7IoeI0TFwOvHB1zQPttu3IG1mJe2/+7VKqwrDlDbUc2Wobl1EZXn39O2xzylZ/ugq8OlJGrswXhbCmsV5jVKj6tBv4xrAoEtPoc1v9bJQrTjuoeOoupKOfydsSg//qq0lbUI95X+QT7WPpZpzorS7/jQPCamY/HwhsM4WV6BjNQdiE0ewEDfHHpE4ZN5tk5yMHnhlhNE/p83/kYPBcbGiQLrhILAfesSMfruSfT2LldgtuaVFxGKJehpylET8vjD+9M3cGv1Fx7RVv26TsDH/KRNej4u3ImzdTeQExyKmtFh7etfv3pBzzEPzO8UFlXlnereJPHZ17O9DXdH4J/Pf6D9KyfusD2wrlkD/f9gn0PzauBVPh/7ZMbllmlxn/WY9zy6aace5/iDwC99PycF0A9R6dwE1umA1GT0Vt90Q63m3KBPHa6M1CB2R/QyqNSc/11vqSBPAM7UQ087WO9n+mDrMdOGzTH6JpNGoL+PgHkuMDFmMRGNnf0YX5zD0PyEqLDfASAJ/0YLIEz7mkD7Xy4fRbD4MOF/lwGTjJOWcUdNmN+TnL46SYL7noH5YTmwPBhY/3iMYxv2B/xOG9yWvnJiXCZWSDx+OObj2JHPyGdnPNqL5cf6ZSZcmPtNjMQuU8OPWOOFhF1xmGnJw1pRmP35++1uFeQnYg9pG855+JuYbCsDAX4zCYbpmUl/vo4JdA17y+S6Mek359QH7dwUig3pkveuWY3Hf1xQ9ZcAcHTHDCZmvTXPzC9DvJcD6etCkRrXLFCnkMMIQHp8CGISllBWyUkqXmhpndAJO2yf9E2cmDDlJW1D4Oee7hZQ6X1QVJoZJhbiEBPjwMCEL5wxTvRFjqotdBy/eaf2pyFZc+pLb/TMoVtW36ANWTdMnjQhjz9UkafyLCfVUdn7xyffdMdgX39ttA7TDoE6h135MGVC32z6Rq4e0j8kKtKyqsiaUfk9IG3xxJVqLc+h6kotT66A0V95EfVzYQiNTscXMYrXbl6TVUZ2oDk1BY6AKFRfKHPfmztsH7mpT+KsfyNiJhbBVUOm/TahcH2Le5KM9YLEuHSUpovirvTF5tmt57lP6JfBQL/xkQJjW5SqCR9zQgkDod8Xv/wDnHjrH/W79Q8nKW1OaFHQ96nEJH1GnudEiblJP9yqd60CENw4rOfMKg5Pf/0HbqVxxmf5snw8y4n9ZHBQmnus3zvSpXF4zeT4COZEBZl1iG2D1/O5stb4Y2jAVd4psw48tGu9TJQMR017N74lEyY4Ue3oo7vAsdYOf6d+528etsnH45J0jHdxpB+Jxx7Cgb5p/d7j1wX/8G4MVU6hXlZI6JHVGxjYHtl+qdzLtmD+kUe788O6wPbOvLGuMNBfc5/H+bx2sC1gW8C2gG0B2wK2BWwL2BawLWBbwLbAp7GADf5+GqvZ19gWsC1gW8C2gG0B2wK2BWwLPKgW4P/cH6Rg3hd0dXWtlu0ffnSCryIZuLXu68FVjplz3JprrMfue18klPhGWz/mYn5nsG499801dztujXM/+7bir8v+9t9/xxboXujB9vAtfHu/TNGPy3YbOGg181Bdb01Auxsc84SDPK/jS88vPf89PcwXtP/agcuC8zMjaqWfBuYx+eUL+ghR0xqcbUOZzyKmbiZgZqYH6flFWBI4r7h4A9KTUuUFfrsbwiX0S+CxdOtuRAiAd0aUeBX4FJiHwB2V9vidgcq7BPi+vf8RPT5UV63XUlksWQBJAn28hoAIAd6nMjMxIi+TnYnJCvVWtjfr/QnoVgqouU3y9byounI5aEJAhIWpQkrwsnIiCkFJYQoNEg7iEsGEOgnxnhB4a224A/vW7MeOAFHi8o7G5VvdiE4MVpXXdFFpbRmLwCNbUiXPwXDEjaCqcUiOuRTyrPXh2Y1/qcsdGxv+rre8F1+QM7x3+c1lS7vz2CfVZcb5XQW+oGfgy3sDLvA7AR3aP/fPslAf2Yk/THpcgSyCI4S7qbRKaIL1xBr4sp8A4+P7wvDBaRcQRPCCcRN2xyF6xBsT8EVqYD+4CnlDbb1eHpKagFlRB+WS7E2td2BhgtUEUgsFeCSMWznQi+7ZKYUS+D1ByppgDAOBXLOfIs9DUJfHCLdgSmDy8A5VDSbcmtN8GyfjfRT05bVU1vQLj0PAsadRIUukt9TeQPOsgJ7yfAUFJdpWmN588hgcokh7oXQvDuftRdnrv3Gr7DIda6BN7xYIAXn7CQAoiof3GtYkO0WZbUyVYWsEKqK9qSDKjwkEmY06eMKeOFSd7tXl0a+I8ioDwZemjlGkJH1rmbI07UlAmsuAs50SEMpYswE1nU3YLH6C3/NKD4PqqvQrVAFO9fFV+Jf1iANT1uvNOfna7nkvTt549sl4BfEju4O1fL7/mS+rSiS33mGZyIsOEwnKYnmGEYytrUDVzy4rWEj70f5s6wz0I5wM0Dbcr4qjL589gcFp17LTzPf5xjE8Gf4ErotPeDozXusLQbdXXxlYBqEQwvIMnpCKUSYsSt6tSuOMT6W8nKYRXGsTux+Lx5WftagCLaFfhv/w9Iu6berqUBvRnr7CvlClsKOnAdkFx0C1Rwbjb44djnEDyUah0oBLGvGjP59/Mg6Xr/Vrvadd2D9RBZc2JzzVd7VRY/IcP1GlGdgUnSGAlAuM5LH8g99Bd91pdzzuMB8GPDSQYs5L+/R6gsQMCfuf0ska+kX+EJ5leisFPivzv2+DgOQpTlm+PgRvfChKsAIeWX2NuZb3JJj45PqIZYqihKQjax/S+mPirrb1VNT94z+IX6YM7Kn+O9Y7jIjNAei91K5Jso56Kuqbe2UE+yI2MkwmogyjvvOW1u/ZuQG0t44i4WAxBm61KghNm7BMaE/znEzDqgBJ6JeBkzxmBJg2ZaUHP/pjzSvTM0C0Z7rWa7gf6UxbBkd6njffrfEIsA2OewnsLQCn+HXCumxTBM04qYF1i30A2zSBc34n1EWV167hQVXeZf/P69i/t40OuuNQlXd0bhpPJqfDmZCs/QnzQJVZKqWOjwRgcOBOO+Sz0h70FUZpld9ZP5gHBm7pC9g3GZ+gJz76k5/ljwn/Ycx2uSA7c44+oPqWy1cmh3p9DIY18Ty31jrreW6176y3KaI02tI2uVqUjx231hdz0rQv2sWo8vMc00/MClBwtyDRicr2TvXnoTJOckT6YE1hyDLoWdhtRER545E1AnKLquj4kNh0ZlHbnCfky/SNAir3GR7+8ve1byQ86xPfjG6BZE2gfW7edvkdc4xbljnrD+sR6w6fhQrSr9+q1PbBOsQPzx90xiDJLwDl7TLp5qP2QdXS+owMd99sVkIw98iPehpevUtY8r4qfnZI7+HICVNI1oD7Gc0CKs5H6u8Egv1T0VE6rmJ+WKcIjlIlm9Av80E7tYg7uHSjS+twyvrnsDWiAakFIepLeoem9TlCQxKxtuCoAqFDAllP+K1DZ8IUWi/063VUa9+2KQI5UhcT0p5EUnA3Lt4cErX4ZGzKC0Bo5hEMdFxFVHiAQsmEQk2dqa7rQUGaH4ITZlF2oUafh22UNmfdp49sn57XspsdcfUBnDRhBbuNjazbrOdfRFh/n6Zh2pI5z7YU89hn0V9+Z0IKy4E2YhnRXgQ8+Z0+6KmDIShJ3K3QvUnDbM0kuNkxGRf4JSNgaQj5sgLAj157FT3nTyN28wE4125eNlmOvruy4RqSxwfxhvTbj2w6hvdv/hrXqoYQHB7xsQkV/C2WkxyIuQVvDI64xokpsWnuMRRVfrmKAdugmSSUkxywrN5S3dm0L+bd9N/mObilHyq/1o6K2y6V57xd3kj0PoaQ5Ahcr67Xfo3jCPoqjjnZ73k5IpAgbeTk8Xd1YhRV0jmuMBN5VvqdOjPXr3lhO6eNuSXsi1mBvien9XprXllPGY+B4+KlgXFZaSUcuUkRcKbFobL2NryC/eS33CSG+4Z1/GTG6E0CEsf6+mGfbyiu+Sxg+/iinB9BQrKMb5vmdNLXW+dOaDnzHvT39D18BtM2eV/uM4/8xx7jMH+sJzzO77yWCsF2sC1gW8C2gG0B2wK2BWwL2BawLWBbwLbAp7WADf5+WsvZ19kWsC1gW8C2gG0B2wK2BWwLPIgW4P/WH6Rgg793QOL7gX2tcW3w90Gq8b/HeeVLavNC9W6Pea/x7paG57nPxD2Dv2v978ugX8YhzPJJsGRgfBxunr7lTtK8PHUfkB1rnvkyk4DbvUC/ZolWa1q/q31Cv1zynBDwpwmEeKuHZWl5AW4OrV9CcnAOjlddRmzQNoQl+il8S8W+Bd9hUdIqVriPoO1OAekITI5Md6EkK01eJIuinEC9hHcJ/XK55pqcDmzt8FFYkCAoj1NllYAklTqZLiEO7rctzKsKXO9QI5q9/ZEXEa0wJRVZrwvUwHvuEVWzMAGKwmX/5cqTIh87iGpkC+fYjU2iHEzol7Dhh1fO4ZvHPqd5ofLoqLyATvadVAiZUDIVgZnfssZKJMtSuoSSCArFhaXhfP1VbAl2YnyuF8/secENEBn4jTYOiE2/J9j6XsuFCplpeaVuZVjWPb7gZ2BnbuAYPfAv+OeT6ulKgHnkTB6cU/nAcK8bHKEtPWFAa7YJMJ69egdmNeDFkqzc7PSZRWfnLLaUhuqyybyOqoIDPa74IUECLwncauBMApgvX61B16696GyqFbXJJRT4B2F9eCQeTkpT6IJ1lYH1riI3Dc7eAYUYIgtLtd5RYdCZHI7IgDhERKeoWu8bva34gtSDcFGXrZc6xzDd24HSwD1oHZQ25+UDX1EYHvVxyNLxA27F390h2aoanRAchLdFJe6RnU8ug/uoLuupTMqytsIbejP5QwVAQr9UBbUCgub8Slsq/l6+Icp8PqLu2TOF72V9+2MqpbwueP0BjE3UYG/+l7Ez8iaudQoILeqHDMa242MXlylE8lzC5jncqp3A9aZ6xO3YjfOn31GQoyQ7HqlZe3G987rCOASICA0ZqITXFudvR0HuZkx7BSnoakDYCVEIjPbegDOiJsuyKL9dp+X8v+MAAEAASURBVPYgyBsf5FBlX6r9vv2Tv8HgpSE8vetzKEqNVbh4ascCDmT6C0i3pCDhAVG1u9baqGmw3fBzq7sLg4vDiM7ZiPdr3kDvTC8yZAIB/dHLr4tvE3DFBNanyFAsA4HMOevW2Kh3tMXdL1Cx1v/YBozd7EDU1kjs9n5EYdD928IwmVaIN9980w04EhwaFKC1vrkJJcU9CoIdP35ObxEUFKRKk8wXwSFCQ4hIx9K0CwKy5oP7f/T5H+D/+4VLoZD1iOUy1NiggA6fn4HHTT0joPX1rYc0LywjExLW7HGDv+aYUXeksh/TYp6WWkfQcfFOX0mF9pXCSmCkgZZrq8dFPvQQjr9xSi+1gkMmn9Y0CSVaA8GtN2vuKA9+5kCKAGIuRUprPPpPR0YKUkNa0CppsHx/ftylxLghabf6LGt87v9Z0ldwuv68u01GxadgikujD513R6UabWlhKG40L2J91mFcqy/T+FECjvYPuYDV0YZuUN3x6rs/Uz9uFBDdidxlh+W1kk+wXmI9b7Ufy9dz/OIJR1rTse4zngHQxmb8sGFbkIKiBPnZpgntU8mXys8bMnIxNy+Kx0GTeH7jQeQmpKCuq12B316ZaEC4l+rA3BIc5nVNcp5hW95a7e8vtjZrPSTkP5bxhCqBXjtz8WP5T39hp6i37sFbr7raiMkzoV3CwvcSxqd84Rfvh6CUwGWqsdbrCUl+Eihp7mUgNvP9XrYcG1uhw3u5xjMO61TrzTJV9wx3eiEty0dtQPXnnLQglFcFIyhwUqFXXktfxb4kJz0IU/J8uamReoyg6Pq1cRhemEZFwwKit0VipHnG7Q+pBkywndcyMP3mlik3yM6JOpd/5fI7fb71y1T59QL5s00mXXEyhlH4pU/IySnA/qBQXfFhYGBA/Qr76rr5GS13/kOAx+kHsgKD8YuGO/6F9eTl61ewPzkSE5v2INLLD0OiHmwNHKeIKC6CFvJV8Tc5JhB7QhaxKTMYEzGbtH/aHLERb/S+pZcR7M9y9utzmr7A1YamMDPvApPp/1IypG2L/Qg7TvbXIackAP/jx+1gHUyO9QdV8nds/QZOn/+hQtTz3iloEWiV8G7B5j3obK5X21WVlesYgJM8YhOfRmpOM0Z7BtHcK3C2wwehkelIz92OQVlhICgwTla4CBQl4CDE5x7BO6cuIiMiTMHS2dwQFHotCVDvyiN9pLXuxoZAFN+X+02rncz+Y1wpISLbrYRrjpstFXtXCvQxVj9zbOsepIev1/56pfjmGG3MfjMrbQ6/OFfn9jffKCoSALld/QzH7fQ3ewPnFBAelbEbV1O4uDSD0Y5mTSrcb+XfdYS2zViGEc3EKfr+qvoRDImSc1Oz0L0fBYLTxo+w3NdELSAtN3jF37FUXF93ZA5dbdOob+zRSWzsd7Sf3tGDD05Vg6Dxtm1/oL8POXlLx3Hj/aJkXyYqwz6iwBuN01UV7nZm+sSvZifJM4bJmLUfL2z7K51cWFrkWoXB+PqH1ofoRIzZuUXtU2hL+iFTb9lfs0xY3/KWFvUJObmySGDev/3gtP4WWxqZwk8ul2H6ibWoOOuaaMT0eS3HtC/XVmOqoQ0fiI/nChjpWXkIk3EZIWAC+9964os4LRPuCPfyvgmxG/T3NfPBNsvA9sJ88BhtyvTNeR5nGzfPpBfYf2wL2BawLWBbwLaAbQHbArYFbAvYFrAtcB8WsMHf+zCWHdW2gG0B2wK2BWwL2BawLWBb4IG3AP+//iAFG/y1wd8Hqb7aeV3BAtblchcW/T/xpd4zAj55AnArJHtfh/gCf6VgoF++lDQvKz3jmSXJPY9bv68ENBvIxqqUZ72G+1xS/bcJxXkh4LLMq4VI5x0Q9V5hU5PW0YOHhRF8BM6IMYx6C1Qr0CUh24XpZlUCTlmCquu+fuEK1pSM4Vjpc6K+1oKQJAGtCOQGRwlEMqhQbUtHm4J+BD8JCrWH9iPk9oICl1S9Isj3ek0VlnyyEBt/CMXBBCYD8L+XnVcI72TFZRzZ+ggCRPq9sqcTe7btRXrqWrl+QpRDfcC8jMXG4x+uXUKfwFUPReXgevtN9IpaazPBAAF4qTAIUSr+TWUZtory7AgE+BWAc1Hy3D2ZjYG2S5pHxuvLDkTxwCzebazBjvxiRMTXITYgT1541yM/8yn8/ev/4H6pbgWrVgJgjT2tW87MMHWPx1cC2nicUGOwwFHdDZVukIL344cvyfmC3NQzazvjtfcSCNsweL5otyr48vz91NNdGyIUpOMS9lSzZF3g8sEv7jui5fzm8Z8ySXdYqX288ISAGHUTbsiS+QtL9sduAerem5xA6VipQvxri8OQ4OetAEVqqC98AwR08BbodmxeASZCDnUClnPgE3VoJ0KbZblwqQ+viFr07Bzrsz9ODPUp1FAyNaeQLutdS0uj1ikq2IZPL6EkfxN6vE9jIWYK3l3+CgfHBQUroGTACgL2E20tChRTSbr7yWdUHZgqwQxcNpmBdmEYHrm5bCn0uobwjylvepaLXih/TPkQ+jX75txqW/oJ+otKAUYZrLAivxNc2eXcLu3j7/gVZZffQ2B46IrQZPHa0I/BL0Ztk5B4TflpXdaa4MyRzQ/hfPdtTdM8u36RP2bCxM5tUiZvnlPA6Kkdn9X2RfA0MdUX65I3KfQ7hUUUCRRGRXBOHvjR8V9oMlRcZmA59E12YfqoQC3t+3D51Vfx8IFoUQMu0EkY9CGsB4RUHynaiEypU6WlmwSoCkJZxUVNg6D98bd+hSoBiIoSvLFjr6g9CtD11J40HD/brvWRafBeX3osVqDOO8qjmoDHH9Mv0CbXT5zSdtZ9pkdhbaZBherx1uXLWdCOVLlm4D4/yY+ug0+QP0bbhYD/KBD65QST8YEWfa6V6srDE5u0nOlfdPAvIDr9BuEbfg/bngVCqNwntEYFy7cunXVDyOZeXslRbuVek9bw8LDakumZNkClR343gfle6Bpb5qd4jv6Ltu5vbwABpv6BW+40eH5LQomWZXGh77J6ttIzWn3nuv9UrGrKxgfxucpu9cL4E6bNQJ+T8FQExv1bsSnmK9iTtwc/+2gZe9o7L23bikA924w1Dwui7M1ntwL4UxML2HL0u8gu3Y4WWcqdfQLbaF2Tq/27cgDxOUBT4021F/NpbEh/zjrK+1ifjf69abF52f1NWp7b730lbdkECnPeOknFHLufLfssTsi5merE+u5AbT9U834hNRO/rL+BY1uk7cskiP6JMUyJfx3tGYWuAjA15YZ8b/f3qNprXLhToc/WoX6N7yP9+J889oyqALOtMq+0AwFR/5F6LAw2aj9OpXBO9GG/wkDYvPbaRYVPF+aCcfjRCG0zVmg3JDVYVOFFzVqAVZaPCcbutPW4qBcfWheq15rzn3ZrbQMmjZUmdphzZjs7F6Ztw3w3W04GoC/7pHExfWHWGn/0ic9quz3lBp8JfTY0zWJdug9ut4Wp8qx1rBLi9JFzcerjWOeqWsfQNRWOKMcE0kV5u75iyK3ESRs6phxYlIkkVA6ODeT4IBoO73n4iTov27WBflMDUxAYXbRsrMPJCLVN5VofOJnjWVF1rp4aV5906WaVQr6PlW7R8mW5EPplYFnxO23LPBIM9wysa+k5qZio9JfynnArrpt4BJora3tAtVSvPU5UvCuwufMZDE02YXymReFYz98KSU4/ZKeLAnDPpCZDH9fdP6p5ObT/c2hsuYGhgQWtr3k5SwJ9Dmsd4tiqprpf/RfbdlvHRXcbn5xyqWDzHxwLM3NISZ9H+ZkriI3ejgN7Z/R6lg/rMPuCv/xcHrrnbsv3acQnpKOu5rLUk2FMjIsCeYgfLl29pvkhyM1PZuRGfFhRi9Jk8StLiQgIn9J6b8aK6/JiNJ6xy2pbx5e/ijM//uGKp43CNvuhu01y5OoabzTcwrtlF1ZMZ6WDG8KyFCxdnOzRMTl/H5jVQrilUnirjA9qdm7CtXPnNA4nX5lgHVubY9ya8YY5RpVfM1bkMdorQ3xAbNhmfSYq7nb03FDIPX/tk5gYvIVL1a5VE2hnEzh2Ojt4Dpy0Yvp862QTtr0Dj3we8/1LUtbp2m8T+l13+K/QeuM9rdsP7XoOgYuTqoj+1b2RuHLbVd8ItHM8mrFui0427MuYwDdjM+AzflvHmqaPINRsAv0m69a64gCFmdl2jm6P1rEcx2D8/cFxKVcWoPovv3OFC459eeyrvom65b35m43X+0dN6G/N+fl5VeH3iwgUyDwUbYsypU6A4VDxy16BMr5srtF6zrZqysG0Xfb7zBe/MzCOCZOTk+pjVvsdbuLZW9sCtgVsC9gWsC1gW8C2gG0B2wK2BWwL3M0CNvh7N+vY52wL2BawLWBbwLaAbQHbArYFft8sYP7f/qA8lw3+2uDvg1JX7XyuYgG+SOfLybiszapstUo0N8BIuMEK0qwW/3d5nNAT88gXk7+rYCCbJIGYzAvQ31XaJp2DO2XJ5prV82yFO+5F+Zc2+MzOx9GbEoyKaX/U3PiFKvjtzdoHLwFQCd2WFJbgWu24qm0R2iWgR1iKoSAtE8kjw8jIK8L18gvY6YxSFV0q9xKyI/TLsNA4hyJ5eU9lVYZFWVbeS15EBwYILDRbB2disoIfVAXdERCoalRU5w2bmcZOgXb5ItyZEIc3RAVsajQSv645i7bhfmxOeRLJcQ6URfti7eQidm7YBr/FIrxZ8RrWSt4iYuKQn5yu6ZSuy8NQTaPevyB4ElPyQnudqGpdnbuK2aQijGwrwF55uU/4FwlPo/n2BX2hTQVHvhD/4HqZXuv5h/AZ4b67BVMfCIfQ5oToVgoEefgpKnhuVSVhAxl5Aisrped5jPXd+vLdnLfWG3PMbAlPeML5VhVfqmca8I7XUIVwsvWmKEKfcKsk87hRj6SSZOyWaEx0TLqPEfr1DCnhvpia9VIIKeXAHoWKCVkQzFnw8UJd57TCLOnZO7AtcUSV9Qxouuab38b6UxcUbiDw8H5LE/wjwlU1kMsYd0u96ijIQfrIOP5ZgKZsZ5LWWwKmRbJsNOv5xGAoov0TEDa9qN+ZznZRkyYoQdiJkDMD91EbjBPv/D2cOx/Dyx+8rvHN8xA6jIqaQaqoLBpIhOfuprzpCfday4f71vN3U6Z1iqrllEgeEq4I8ncI/OxSfuP9W6fawDrE8s1K9lEoNTXJVyFunrcGwtaEYnNFZZlqgjmfz1T1Qk4uOHXpHzWq19pIBekC4tpw/JXriNgnS2yLwqE1mOen/+B9qYxY2XgHkOR5KoKuFXCKSs0MlfW3MCLgqvoWgcaoGkmFXsK6BFpvv9viVjnfKmleujKCrz9yWIFEAjEMF25cU+CFindMh+XLsHMsDz5/4q1pEMwJD5Pna5iA/4KoTX+kbrl5Q6guyT7r7aV+zwB9VqiI7doZsYC4ohcw2Hb9Y+D87sLNAi/fAZWM/TQT8oc+gX0SITM+01BtB6Y+UrZmHALtlVddwDO/mzZszQOPE1Q1ICnhM34Y93vPvoRztyox1tiNhIPFGLjVquCa8Qf0b4StCP0wULnX1HHWHZMvA+GZ+xtfpBfJH0LFPMfnoaqtNRD65f1Yfw30as439zVoHSVEd7fAdK19tn/9uCo60gcxGODI059kFJciffYw5tbeRmdEDX7zX10QubkXgXrzvObYSttjh2O0DniqbsckpgtwPoLMuhltU9b2ynToE08dd7UTfrc+P21o7Mkty3rNVLKqkJrjvOZuwaqazrpotZEpD26tfsOkt9JEDJ4j3EYfQeXJ28E+uHDVNaljV2KKXkoQk331ZQF7+Qwsb0J/VInkGOHF/S6lTkLBzE+JAGdG3fegMwaX21s1nR+//xY+k52H6qEBHNu+HhGh3gI3+ghk5sQ7VdUYDs/F4uQceke61G4GNifc6twcjtsVS8uel4kS+mWwQr/8buxu+qv8/X+u/S3PMfAHKEG330X4JGjX3GOlMqZ/tF5v+k5eY2BOc31a/DY0NjWZr+7t+tQAXKgZQlr2AiYLRVVcVMhNCHb4YtgrH1Gp6fCd7tQ2NCnKzJy4QcCRdkqLD1bIdHTcG9sfDhWodRx9Y9MCKnqL8mcB2mVSVJRzAF4+ie6+sLjEgWs3a81tdEtQNDHxOqJ9c3H80hmdPLY5O1/V2BmBYyEDdfM72zBVfllnjH/hMQPHMw793rmKZpcfF4rxgxsn4VWUhmgBfKnw+ufP/QAXqj/UvorxaWP2RfS7U3WLqKi5ifUbPwsq7ZrA1QTCAr31GivkyQkhpi+gIut2WYHA23cDgmRVgMrqWs0vx/6FKT7L4FpT10x50XcsSj78QiYxP7EeSSFpCPUux4mLrnyNy7jeXHP6Wi96Ohfg6z+G/tYbmJ5zuM8xb/sOvgCveVmZQMYWWZmy8kDH21gvbeFixSgmZka03tOfEZBnsD6PeV5u6U+t9a/n/Gnr6WX7Zsx/N+iXz9qaEYP+2o/Xx2WJeXxhf8zPmI+3lrkBfyPC5mV8IOMt6Zv426DivRPLrvTMP0/Sf5pxYGZMODr6Z7T/4nMS+mUgEM5xDMt1bVwA6kOGVPl7cqZWJmdMYi44CSGt86idlhUewqKQFLrotiHh9uLQQoTkdywbzxllXqbPcpxM6EZj1U20tzTj2O5iVDa1IsPXS8cGbJunysvUTzLu9Y55vabkO9+H34fvMQlV1uVYkxOF6HP524n985bQzcjf/kXMzF52Pw/T4Pihs9ulDs8xREVtv9tXcGIa02I6nAhH6Jeqvdzn77Rzu7PRfbZcV1yhndnu1sSVYnR+UvfZFnev3ax+eWRiUlWCmebfnj+xrA6tywl2T5aivQ30y76B3zmWYDtme+aH9zF1Xh/a/mNbwLaAbQHbArYFbAvYFrAtYFvAtoBtgfu0gA3+3qfB7Oi2BWwL2BawLWBbwLaAbQHbAg+0Bfi/9Qcp2OCvDf4+SPXVzusqFuDLyfKGM3qWTmill3sG4GCksOCIj8FSqyR918Pmhf9dI8lJK8j0SXFXOu8JXDGOgW0M5LnSdb/tsbhoPwX07iWde1H8/czug3i94qy+qN8atBk3Wy9p0lRSo6ru6wLdxQZtQ2ZsCdrnRYFPoDxCGlQBdESJiliPqFeKyi7hvDPyYjkjv0jPE+RNE2CXKp2E9KjAS3h3uLsD4YsLGvfIzgMKAI/Ki+DhtmbslJfSvJ5wniMyGtdbryAjax0IAP9CoFvWoZiBQTyUEKrxDhZvQmPtSZRP9GKstgUzAlw7Omqxc3MOpucFPGurVWCQsAlfbo+MzyvMvCQqwFS6qpWX0Mz7mIhqdnsvovWX76JlbgZUnRyqvoWekRF9Oc0X1gaIW8nuXOZ6sfbj8BHjGujDXGfqCNO8WzDg2L3AaNZ0PO93r+es8Tz3CWMSQmLaps0SDLQCZv4HEt2QJ8Hllp5+hTUIfxnbbdrwBTegSeiXwbQVKqF117mgEwNScxny09d6tNx3Z4y5lWj3BR1DXFIrAkO8EZu2HT3dLQIfLKkSoQF01sRkoGjGBRMTcKDK2VSgF16/eVPL9LHYRDjaO1Xxd68jWOsc6zbrKYF3qkATVBuqbVClNMIQRjGN8MRlAYYefekvFBojAGwgbAMDGxsSQgmJioB/WDIqLruAKE/QLjUhQOumuYb+sq39Dgxrjlu3rB8GQCXUQ2BrpbBOlqmODQ1Ez/ACZucXsb7kcwIshSMtdUgUH4N0SXaWr2PnQQXDklICFGbhstTRGS7bMl3aleCP86Pz8QHFyN+4F0PrTyn0Tn/4iCjncblzA6xtCJPmlR6Ob/p8DRkC2nASgBXw4n0JURlo0+SfcSpGBpEgUKEjOQ3D/b3Ys2kHfnH5LDaKf2AYqqsWZe9pPBodr8AQwUo2ZwLH8U9FotrRjL1BxTiwdj0uStxvP/kCzgg0w3I00C/Tce7fiEv//V0QnqYdC/O+o3WUStIFBa4lvpnP4JklBbR4DZ/vxS//QJSBL7nBH7Zrqtt3N5WByogEiFNEXZDXln7vj5A75EBwbDdKBegPDYnAjRPXmJQ7sMwJx6wEwtAHlL3/qjuu2UlPC8SNm+PwVGBkGvwYYJf7hKTpPwmoTbcO6nnekxAOITwaj8qK1vIZDxzFhtlCfP6ZUIHUp7UORWdux67dY6p06HB44Zmj8VovjC+gouL0jEOBzPGW5TA/fd5q/sk8P5+N+8zrSlAX0yC8ahSDrcu489qV/CoBVsfCVXQOzeLma5dXnKRBheaJ7veQEu6H/kkvBZZWSsvAb7yXNaTllSImKQ1doROq2k4faA0Fm/YsA0yt5zz3/QqzUX1j+fUmjrGz+b7SlnXRxEt/PgVfzPum+FEXTGb6Fet1q01AiMvfp5A2J0r4jk4piM/2QwXuX966hm8dfh7/RdTVWaeKkzOw4DuMzEyXUqd/cJC2u9vS37OOsd/oFbC0rqsdXzt4VCbxJGu/QECYUN8HrY1YWlpCU+8g3r1cIdBptKh+T6K8thFfT41Hh1c9mjpcIDnrswmsY6ZPNcesW9N/etY7+rnMjc/j7Z/8jTX67wz6NYny/gsZDgXizTHrduM6l4+xHvPcZ32f934fhzdGIFDg1IKNMnYRCNeElUBMKr33ygoGxdtkckX9JPpvtmrbiEtIV9XYEF+g4XYTHJJMerGo04rS7I59kdibl4DZgDlVwqWyLH3itsJIvV94jA/i4UBz7wSc0QOq/usYm8WFi1dMVjCxsLgMtmbej7/zNwIMR+OA+G6C4v/XuZO42lyv9YLQL8tfx4dSFxis5cvvrMusQ4/HJanvZvxrdX3utj6dXYBv7d6AupAY3L7kmpxF6JeB93/u2Ij6bPqVvop+cBxCNV6HTx0ykj/jnmD18Je/jw1+N9zKq5qA/KEi7Bf3ZqOqRSavCQQcmn4MQ/3DAtte1HwxXlbuRgGeRaVa/BaD8a38zrzTF/dHBcCR78RE+aAq//s+lIYkv6cU4HT2TmL7jghVaeY17NvPXRxAqax4UCRq+1XVI+A4c7ZrTu+RFNyNZhl7/8EjfvBZakRz2yhCZKWCkTmXSjLzECwTmAwAy+8rBauPo61GRhvcdv3+89/A6eo7ZbvS9dZj2S8cxsjNBqQ9+4hCpNZz97rPsn/xwGOICIqR3w7/hNNVtxSO5RiSdUR+kshKILtVAZi+w5p/3oPgaVVVvd6OZUCfQWVxU6fcY60oH03LGZIigGw39uY+jfClBtS0TsnEMl90ix9KXzOL2uZ+gbTH4Jf5tE7oYcK5xU/i7bp/0r7d+jvQL9JrmRKy76gLbCWIHREkq6FIfs1KGmlJ27E034lgmUhVVBSKzetdyuMEr7nKCoFcTqDg7ywCu/ykiKI6xy6cjMFJnQZiZt/FdPmMtMcLB9Pw6PwXdRIQAWDWJ45ZmV6xAL8cx3JllVoZF9fLs5XV3sRMdRN2Zj2HJN9BHSvzfi/ufxJTnbd1zMTn5u/AV6++g4OlhVoujBNVmoGRtl53n23GocwH/5lnyof1PyoqSvPCchkaGnKPQRiP503b4b3sYFvAtoBtAdsCtgVsC9gWsC1gW8C2gG2Be7WADf7eq6XseLYFbAvYFrAtYFvAtoBtAdsCvw8W4P/YH6Rgg782+Psg1Vc7r6tYYG7TrCoo8fRqL/TMy1jGMS9Euf/bBN/sdLf62N3S4b2t979b3JXO7Vk6irwDAwo9rXT+X+oYl4q/1/BJir8PFX5BILRJtMZn48+2bMfsdAqO7sxWEON04zTyS0qQIopPE45EFDjKFZIlFBkuaqltvn4K655prNWXyZUDvdi+Lgj5SZv0BT2BXwN8cru7JAOjPku43hmETVECucmLba+gYDdkSWVeZ0q6CzyTl8AE0I5seVjBYkKYFQ01yIl5GCkZoTjdMo8t+ami9HdJX5B/ds/jWBRoaH1iJCoGRG2wLRDNoW3Y4AhBaclGzUefXyISk27geHU3Dm3ei7aFeQQk1AvoO4SmxB0YvHAWu3M+o+AzYT2+IH/p6TS8d0WWhpawEoRmyoFqv6vBR4Q+zMtvxifgGpWxzQ25mjRW2248cPSegTGmQQiLeV0pPzy30vHV7u153LPNWNPyVHZ9cvteTM3MaF0w9eBu9ZEv/scHWvSWRj25dE8oinNCtI3VyLLshcU78ZBjKxzFV/CLM13wEXW+kKVuNLT0wUvA38UghwJLeWtDdBntZq8+nBYV6Dypq39XdVVhZN7g6bQsvNnbiXYBHQ/teUSBdILBw6JcmZ4br3VvZHJYlKwnFLRoCu/AuZpehS+ocsa0aGPCfSxb3u/Yw3+pyzkTMgwpylTgJuv5F7HgDMcWUeurqq9AXtZGZM0lo3aoSp/TKNMRSLeGzXk778kfEkA1y2+vBvnTXxDeCghPRE7SrCgMtipsXdM4rtDv1w/EIG9NPE795pKq4PmKqu3YYrxARSMIc/aqPa15Y9uILC6Cf0E/Kn55Cgca9+KJ2EP46Y33FXSdizymgAzB4a6xUsR5b0TmjIDV5f9zGVRqoOW0xICPgb+8H+3ql1SAPlH67OhpxutXL2Jj3lqFselbCMBQEfj15gZV+Cs/8Wtse+yzyIpIQ3HIbvj3hCFwaVInHgQFxmFwMRX9mzvccDrvQdW/D85XaP9EG8VHypL2Tw0oGEqg1IC7BGu9Zjvdqo+8trLiQzf4s5AVrn2daeeEQ2knfhiopMflsLt7RNVv6wgGZrrcfSPPF6/bg16B1639pNXfeMLkvIYgY3f3GHeXwUb8Tp8TERGhbd1McOFx5s/Axfxu2jPhfNrUCv3y/FT3MAYcg+oDaR9evzV+D9764Jyq4/a11eNalUvR2fgcwkh8jqCplX2Qtc81MCZVOLvLe3lLDfvyPoet2UeQF7cNjs/uBmEoE5cRCK9abeW6avW/BKUIxCWGd60KyHP8QWiJgDvTLlkbJHB8oLsMmTrbWnRAMNYl+rqVRM1dd0QeUX/Q2l6JQOkjPcuMvsJapgbMNddbt2ONt61fVXn3c4nPK8hl9bnLInl84b3446/jcheSc2oxO7MeuzNdqugmqlVFlseMLzHnDSSc9uyj6LlajY5JlyLp1EQd6jtcysxTWNR6MTQ9gYcKd+ilFwUwM/WMsFeIjx9mpL/9xiNP4Yqo6ceFO/Hf3nlF+6pnd+zXNk04/8+PfAbvll1Q0DNblrbHkr+Awm1o2wWE9rqUaE3e7mVLGzRUucDF4DAB4Oa8tW2wfNk2PcvoXtK81zjGt/MeVME2geVoJonwmPEx5rznlvWkvuG8+uFr9ROa780pse5JMC8+munet17b0z+Lo4/GoLd2Cn0C45bIBAy24Q3Z/mC/OiYq9nue+UskTZ6WyViy6kKYHxqvj6JjdAKLw7ISQl6MTEaZRWaCqO9OFSElekxB37fKerW/66PacpRDlJgl7TUh2pfQ5/s4fZb1GaYOUU24Cr6InRpDkJcDQ15LWOPjj3Tpizk+IBRpDYQ/H5eJZYQLWY4MvvMLCiFSsb28q8Md/VihN14+dQvzrbfdwK3xxUUFR/Dyz19DYlw6hkcH9BqOQ6jiHujrgMNR627jbKNXbrsmJLFP35kcpO08WCYYnbvai4DABQGwN+H69bfRN9Ck9ZftkfWJk49y8gMRHSsTB8Q29MG+vr7qtwg383uqPHdz7QKipFyCch1IrG7G+xfexJaSUCTKJJxfvtKN5BhOAppD1U2XOmqLjHvoc1h2gfMxmJkc0/ssTs3itkCt1Z3D6OgKRmf/IMKS/eGYnNWy5YMa6JftnKrApixMu7f6VMbnearGHlv3HRSl7MHfvv3XPHzXEL9rA7aGHsQLBzbgzV//Rp/TPz5mmbr0XRPwOEnlefZDp29ewTcPP+f+DZGz/QuoKH9HJgO4JqdQ9d+zv2JSBjzlPsuFfQthbxNiYrbr+Ccj2Ffr7NjEsEzYSMchnzn8/GaTKkmHy+8TrkRQUPAkcrNKQJXnNQkt7nrCOmOgW/oR+s1Avw3I65dJSLKCwsOPvYT1hT1Stx6D72KHTmDwrN/sb3xzC9HX3KXpmgklBH0z1m1R5V0CwAyctMhn5W8S66Ql80ydg50ICgrU5+XkicqGITh256h/ow3YD1SOj2h/f/TgYTgE4OfEisfXPyYA/k09rgrcnZcxdCALBX0LqJufwUWZ3BYrY2dO9mBo6ruObz/9mLTVPlUv5jGOERh4HxPYXjmeZ1/Pek/4mG2BbZLn+N1MIOQ//EwbMtfbW9sCtgVsC9gWsC1gW8C2gG0B2wK2BWwL3I8FbPD3fqxlx7UtYFvAtoBtAdsCtgVsC9gWeNAtYIO/quuyUjFSO+a3DlxH2uujj0mM3xmsW899c83djlvj3M/+N123t//aFvi3swCV2Az88K+Zi6dLjuoSvymxaRidGFnx1qtBcitGthzkS8vnYo7py93SZ5+G48MQWfJ1LQJyNrhfqpvofBmckvQtt8KpOf5vuTWqliYPVPG90duL1op3UH67Dleb3tMX7VSWmpnpwdJQlwu0EAVdKvCOinJW8y0XtJgq+86sXIUlHZExqGxvQWJUBn566n2cEjCSS36bF9V8mY+lAFwvu4rckEWFdcP9BfoQyPJHr76m6l18of/zsyfxvKgmOlMz9EU3X3ZT5WtkiuqxmxVS/vHJN5EnSrCMeyg1E/8kalUMVIE7fvkM2rqG8cKLXoj2lpfO/UGqREy1q7Lb15GXE4iikPWqbNnVHS0AXjWSBTzc3+eHZIGQ32u9oC+nmR5fdg+L0mFY7meQVnpEQV3ry23GMcEToDDHuTUACvdZfwj9dlz6v3X/XiAuLiF/P4ASO3wuk71SWOl+BgJZKf4nHVtJXfuJg19A0aNHMdBwWeCCCAUErGp+q/kEQr9uNbaPbnxobzTeEpW9hF1xSB8WgGm0DTHxLagZz8W4yDSPTHkjOnGjS/FXrkmJdMFNBG+OPi/wamsEHg8OcSv1spy+JQqwVFPjMvN7cj+L9t5FND+xFfUZGTjx2q/RUSDKfe+fxIv7jqhC7CWBgZ+SJbr3LRUohMRl7wlf/El+CaqTkxGSKn6mqR/7MpNQ09uB7oUeDHa3KfDz4qIXCkXZ7B+un1cQwkdgisf37XKr6OXmjqnSoqed72cShAFGCDMlPyrq2BbIzJru7OQIxqd8RQFvGMOi0shl3AkYJTn98MqlAYWqJ4fbUdU9Df85UTfO3Y7qSpdynjUdgmutg2eRJnC9qucK6JImS19n5XTgnctTqnhLAOzK7QmsyRVFucZunOh8y5qE1v0z5/r0mKfar4lIMPg3r18XZddWPPSoE6XZwXD656qvYByCNAZIIeDEdjbXv4SL5a8pgB0fMiuwWz6akoGeGzVIEjXw2g/OLwNUxh0Cygf46HL2tMWhR2IweX1AQZyDO51YmvKHb6As6R6cLkqgt9xQkVkmnPkg+GNVtqUqY45Mtju4OeVjQB6BF/8I10w8XkPgl8BYZuoICHhZg9VvWI8TZIocK5L+pnYZDGviUPm4+vIpVe8jqEPY/0+PpYn6vit9+geTNqHCJ5PTMTS7BcXBA1qvrcuVM03Gpd8i/DlYVafwD0Ep4Xow0tfpTou+JWH/U6ASOOMTdiMgPtVzB+g1eTRbgkFfeiwWJ3/tmlzBZ0s7nIKgmngE+0dotPd+/p91+3Tk0WXA5Gp+xKTtueVztwo8Z4IngGmOm21R4Xdx6uy75qtu2dbGF+fgI4yTURbniZDUYGTm3EAPotHX3oCupptuu/A87UGgjjAsfRBhKOZnJX/M+NbAaxtHGxX6tR43+6sBxEyb9qUCc3jYN3Hl6o8/BisbtXWTlvEl/M5+YWikFZy8MFxThqVhUb0WNdigeCe2pazB/kMOZPZEojJhCF9dd0TVfW+0NKl6JOscwS5CvY0ywSJb1NXjBIa+3nkGs5mByPRORKgovxIWzo5Jx0/bL0o9Gda2OSqK+2wnTCtf6uajpfvEL5/DttxtK4J+Ju9myzq41Num9jf1nOemJhY0/dX6cHP972pLn8R2QuCVECn7JAYr9MvvE5OBWk7cZ3hu7xdQ3XwdUQKQMs+mjjCNwYE5bN8bidH+BXQJpM5nGRgYd4OerhTu/I0ICEFrzzh8FsVfSt2fnV8Svx+CsbEZ+IoC/EjDBdSKv4+NC8fWDKf6q4efiAEGBHCdEXXsdpeSfGzyAKjs6+18FAURLWjrWcBD6xJx8dYAhuYWUVnnaldU4v+gseJOBj7aYxsntDwt/SP7To7HCPHWSn/YNTyoE3E8gUauErE02K99Lm3A9kJYmNucYFHAlXToozmxhaAj6zrPMdAukZu3YaKtxT3+JuBpDfTbgfsSUfl29zLgPVX6su0bvHGxYlTbC/uyPrFZhKwIkRwaiu7YAURMysSAbFFBFjVY3pP342+KASnjgOBEDA12YXZ2VuvgV74YI+ePYHBIAOOeMcyPT2CpDQrkj81EwykQfEbgNG72TWNxLgEhofnS3/Qgr1gmr8nkHCo0j8ikOoLarEtsWzH+C0gL9ZU25K3wqvmds297JPrXPo7A+DhsT/+8+9nZzg30SxuYdr/SRDDasar9tH6s9lppn9Bv95lyAfnT4O07ivyYZ5Hv24UPT51dKfrHjhEOtQbWixZp9+npAoNXVbihX8YZbLuu/YtvcBg2+Th0JQ/ruNKaDlVoCaRyLHrxlVPqn2dHXBO06upcYxr6b6PWmy5juZAIL5RkpaF7JAGXr9YqgL2IYIzLb0gqarO+sKwP7f8cvByFak/TVuk3GYe/Bdm+ZyZrVWGa6sn5KYnuCWf0TaUjUVifP6Z1a23So5oOlZZN+XB8yd9ZXJWEkyl3JaaiamRIJk7myOS2ZJ1AxGe1qvwvLS2iNFkmeYiivQlrskrRKOAuA+vnJvmNRvuO+k0piLwUXIfrFxpwTMB7rrLydvkFBEsf1Xa+GntlFZirjZfRPzihkx9rOuV+Wal48aHdml5lU6vub8x/VvJThojYJK2belL+0O/ynrQX2wH7O36MLzOTQtgXMh7j8zyhZTvYFrAtYFvAtoBtAdsCtgVsC9gWsC1gW+B+LWCDv/drMTu+bQHbArYFbAvYFrAtYFvAtsCDbAHzLuxBeQZb8fcOSHw/sK81rg3+Pii1/fc8n0Zx6l/6Ma3wi1ni17wMX+ned1MeNfFXgoP5gjLcN0KXWo2XF/LB3fMgKPDzm39vLnNv+TLYeh9rHt2R/pV3+kUgks9ggiNE1EhnEtC02Ox+KctzhCqobMptqryIrqy/hZ9c+FBhnDSBcvds2qHnSkQlNcIZibXy8lYdUEAYPrfvUV2SlsvJjsW61FMJEg/Lkt9FolhF6JJqwc7kcIH4RMlNgGBCu8nyopvwLe9J9d/9j83py3MCfmlxMQgbGhW7T4FKX4SEk2PC8HJFhS4LzHz855/9D10CmKBRfIw3ui/7Ivvxefh7rVVV4T2PTOPd9/vRJkAAgYHBiUacq2jGuqU0jAkE2dLeg7iSRQz2OdRG7Dg7e6YUOOiuO60vqI3dPLcrARSM41nmtD3TYtqEmwhZEBQk2BpV7FymRmruca/Qr7kX07yfYFWC+6TrPAFn09bMdQT3CFpwWfuNUrcICLT0daNInpeKulTvW80nEFi8+MFJk5Qut9wjgGPjpWq1CwHVobk41HSOafkUpTrw+QPJ+OXbl1VhbXtsG351odcNU3Ip9PyMEvT7BCFLoB3WT4JDt7o7Mf7SY9gV3YHs4g54NfRjY2eXqoqyzr924g2UfOf78K0KQ87+Kl1u20C/Ru2XUDtVf31lqeTF/l6sDQxRSIlLJ3N/VMAUhssCDV8XpTWWN8GGsZlJUbyscoNeXF79boFLOPvtfwIBcckKVN4tLs9ZoV/6r/m5aVm6+44yIutfkagz7t4ZiY72WQV/a7qmtW4nbvoCCpxNaOgeRVzqdkQs1SBcYBgqR1pDQHSzqHBOu6FbnuOxWzFi5wUBinNl6frOaeQlBKKu00eU3gSfkXZuoA/GNz6IwCSBnJUClTBnZxelnSSi/FqHAMtAkK+/QNPX3AAgJzLEJj7thmYM0MT0Wnr6FRyiTQh5cmluQiZUyGzsckFZVO0j8MsPA302AR+G9u5FUV2eVmVHQjljQeGYG50EQbB5/yDM5oYsA371IvlDoJeqg4TRPAPrQUG0A7fOD2g6FbdcEJK5J0Elqgt6hnX/qVhViHmcytrmOa1tnRBSp4CatVfPqn05qSPYP1yU0FtwptoF5hkAJ/HoH2BIlnB37srFuUuVCv3SX7N9di+1uiEetncCnFl7/hRzXTPqC5MePoCx+jrMC0jOcuSHz0XbEvplCCtMFlBwDrF7dyn8O1h5Q497/jm0xYmQIG+FAnmOz0a1bwLLhM86IocUHGb5sZ/dFSnLng+d12RG+ro+5pNX6rMZOSY6G8MjPXqd+WMFMOmDQ9OWl6e17zbXcLt763/EFBLddY7HWIdZd+jbaAtrXed52siUFbem/pst49B/81oTj8cYTByWxUr9jOe9XFfd+btt8/fwzsn/7c6Be9xjHSP8m+1fis6pSl3OPfmhSLw4mICq4Un8/I0agQ/D0CBwKBVbWf7MC5+DE0+oIEmlfvbH0QLrsY+nL0l1DOD4pVokifrpre4uUfvNQ21trV7Lvj5q9w4kPemDgYtDcm0X4kIFLm6uxeNbCrC7YL970oR5DCqsjwWMu+3GOmhsZuKstGXdG59aRGrRzlX7JHOd6ffox+4lbXMdQU0GA/2a49atZ3mzDadn+6Dt9vK+gWmQi0vNCET/+DQClhzIjfH7GMxtTZuw75N703H2xoBCvzwXGO2FawK1xsm1waEhuNE8ithAoKJpWOwhMK70m4QiN2cGK1jKfQKlPTPF6Bt5H5dvTWN3VgAqh2TSiuQxTfLjP7ekYGp32AT+NPYPccu3TKFl3o/+9n++5QL7+T1ux25kTk7h8uSolvnhhBScGOpz133WE8LftItDFH+Nqiu/s30w1E+MIXzDZlSeq9Xv/EPl+tQFmewzO62TDnwGB5D3Z9/F7tg696ocBrA0/nS8ZgIvHExDQ/WgPvPuoy+hSOr3RNIhHbvT1+ft+wtkTtdgSiBlhC1hLiUMIVP5WBppRnTGdnR2NOn4Y6j+/4Uzsh+Bi6Luuy8aW8Sm0n3hHRlzEgC1tlOO/fiPjtHRPszMTaJa2hDLNyDQIX7FpSbb0+kC1VPS52WiTiAcEYGYk3IvSvBGVdscmqV7ae69M5GBNlj0AereuwoqhgdL3+2MHrhr3bPmidffbwhOycGxvFSsy07RyXQ9Aqa/euu9T0xmNV9G9Wf/gC1YmxG2DPo1CeY7N4sq9Zs69qCv8Nl3UPqxSj1NH24m4BD6ZRmf/od39ZwZY5h2mOT0xdriMFy47Gqf60r2ojDaB9cv3xQV6zaESp80LGOCqblO1DY0mturjwsNiUDZtddUSdiraQQLvoSxfbBfVqb4ZV25xuW4glBxj6gGJ0bEudWs1TfJSjhB0z4yFozWOvZXXyyCo6lTf/fwYk6WTJF2zt9JadIn628wgsAjU7iQJZN05Hnpu05frdFtg4xXWG/Lr7pU8H0k7s7iGLx/5pyOu4y/WlPijdDItTIBYBDHL17C4yElqsIeFSCTI2WC5U5RGr5w4xo4SXNBVld5u6FZJ6m8c7FF6+6U+Jvo0ECEto/p767dxfnw9e6VyaJtGBN4n/7fjAO4Zf029ZxjCJ5nXkx+6EsJAPM76wMnxvy29dFdUPaObQHbArYFbAvYFrAtYFvAtoBtAdsC/64sYIO//66K235Y2wK2BWwL2BawLWBbwLbAv3sLmHdlD4ohbPDXBn8flLpq5/M+LGDgiXu9hIq5Dx+IVvjzk66hkzMAxf3CGUybwFVHT4P7pSSPRTrTl8E9PMbAZcMZkgpK8XrZy2gOuupe9lVPrPLH+lLTKEWtEvVf7PA3/ihpmT0J9xCAMi9jrTcmBOYlIG5K4ucwOnJN1aJi4x5Bv7yADgwUaFDgW8o+LorSL19OM3AJZioD/+OFU4iXa71E5W9Y4MeEzfP42bnbmgZfaLeMReDEtTNu6JfgUKqPL24I2XKmsRaxQdvQMlmlaqh8Eb3Y3qmqrYzD9EpLRJW1dga9oy0KlToTkrG7cLvAB8MKB96snUBJYQlefv2mqFkNokOKjKBSaVqRxme+CCXxPmGJfni9ewy1jbf0frQFAREqtLHOWsvNah/rvonjCZ6ZeulZ9w8/GiEwo2v5YUK/IQKd+YkS6MyN2RXhLnMvA/ea79atuZf12L3sG6Wxe4lrlue1xrU+G8E95rHs1JsKbhCwJlRA6Nc7Ow87ROWR9WqlwGW2rYEKd1RDNYEA0sT4MIrzt8M7sFFUXYdQ2xOEUL9JXK+86l6im9cYNVuqsPEz9rmXcGBgELGiEJ0qdezEK28rDES4NL50CV01i6peHTYz7cqfF7BvtlGPE8T4aftt1Pb1KOjGZ2Ed7pblt328XPB2gygTcllmqqe9LMvcsz7QDz0aHQ/CwAQg+KH6GQc48U8cQ5xX0zIox1ONm89N5V8CmgaoJFhNG38v69sKQJqtsZF1S3CRarbWCRAEbZ2+Xpj1Fbj/hmv5ZnMNgXTCqlSZzBZFOse0Ny7fcN0rsPCWKitGOtOwbYsDlQJMWQPLhtBN0Ya/xOL4dRSvFVg01AfjAh43tg1jw0PPYHdykqr1FpU87IZbnw12qadb0+IzHsj0R5KUzZvv9mFq2qXaznZJ2Cc7awOwZhpRwmFNbXWi6p1T7ssJmU0uFCE3eVKUnCfdx62QZ40o65q+wh3BskNlzakJX6wrDkBaZIgqZfI0oV8GPisnUETJvWNF/dU3z4kd2X++bJIH+5Oo6BZRfA9wg8S8lvCLgXyZjmfwhH5NeycM+0mBKqFUWC37SAF9a/YRVZmuuF2mdW9+fh7j4+MyOeI59EQ3YvB6s0B4oi6Z4MTuhRCcm55S+/7pGpeyNe9HO/HDuvHFbUdBEP3d1/5BAR8q+lKhz+oT6Av4fabPBfUR+DXQ77rDf4XcgD5VCjxddUsfh9CSNDUFpakkS7DNBCoPZ/vludQnpY8i8GugX8ahLRkITp2+5lIVjo2p/JjNGSckxAdhG+6AvWybW0I3w/9pX0Su3YnW16+6oTHGv5sKOtvV3XwmbcCwUp+qJz76s9J5glCrBZaD6WdWi+PZ/zDeagCzZxpG/dIc5/jr7MVqvd4s507fQ//dL+DlNpkk4UxMhq+U4OzoMKakLmSIEmvrQL/2m89u36e+f0PmGgF3GxAmcNg5UUKvEh9DAL1jckL7uorGmyhO34jeERfITWiR9Z324TNXNtdoWbPOnBZf6BkIhZ/ofN/z8Cd+Z90j6LraRBRrAqaOh4YkSl5EzVLa/W8TzPiPffbDG8PQ1DuHoMAgpCVvU/Azb36Te5xp7sM+be/jUSg/FwR/73zEJ/a7J1is5EvMdcGRS8iMCUd4gksZn/AjFcvP18/IZApXfQtL9hdF86Vl41hOCCkUXzg5LpCqTM66fK1aFWnHJwYVNibs++ijsUgLisCo71rtqwk6s41uyolGQZpAun6bEZPcrX0tn5Vtliq8TbKSAv0H28rF1mY30EuwnXWL9YNKwH4Sh5NtzJiB9cFMXijwC4LvzAxS/uTbWBJQMcJvDu91jKNAJmVQCf653Q9h+sbreOtUjyr6cvWN0+d/qPuj5TsQFBCukzrY59F+tEnbZADer3nD3WaCnNtw/tzPUFErtpb6wok6bAOJof0KTdMmDLHOFiz6P4UI3zpcrJlCiiilTvo9iVv1LhCUyrbrUwPgG+Cnk0wMBMn+imkz0D5s34SNR+ZcE4XYBtYUhqDu1hCy0n20XyLsa643NmU6vXLP5pY7sDjHQQZ0pT/LSE3XsRDvRf9H0JL2vJdg+qGPxZVxz8GQWPz1qbfREuSLktCt96QUvJIv4zif/fuCVy9uSR3pHHT9prDe09PvEoIlSM46ZaBfEz80LVjLit+/95U0GctMqd12bYjAfJBD4XcCwBxnUhmXIGv3yBq8W3FJ+yP6BgK81vDwYy/h7NlX9RDHKG+dbtA4jMf2YsqDEVhfWH58pqLk3fpbhcc5waT6Ug+e2RsFf5koVTeYhZsyecyM0xxf/ip+9auXFQBm/A9kgkub+JzbKanSV5XoBLWuYW/wt9wv3hjU8WRD1RV9NsbnOJPAP8vY2l9QGTtcxrf8jbZ31xG0zS/iZ1fPaf/bImNU+ZGn7Ya/xdjeqA7cOz+r/Tn939ce3aMTNVuaXardtBfDlfpm3fJZObZlvTKBbZXB1Fd+N3FYB3icY9jzI5fUH5jr7K1tAdsCtgVsC9gWsC1gW8C2gG0B2wK2Be7HAjb4ez/WsuPaFrAtYFvAtoBtAdsCtgVsCzzoFuC7iAcp2OCvDf4+SPXVzusKFiA0QgU8a7jXl8zmGl6/VVSTLl5ZvkSvOW/dWtPmC8j7CXSQt+qv6ktbXks1pV0lYXjjtEtZ0KRFRamiOAGFBGhzFDiRl31AlU0vvX9y2VLBJv7dtoS0/i3CvdjSmq8jW3ejbfAqvARKyd4v6ky+sgRuaJpGocruUF21S31LXhwTvs3IEwhLXhwnRMViVF7yMs7xqxdRmBei9YEvlLmMbZyXqPcKnPHi/sdUEZYQMa8lKLp+zxDaW0aRIUseH9ku6QnwUyUKguEOL1UQ/smV86oe+Kvzr2g+CB2nxaQJiDyGhvEzoIrv4YPBaO2S5ZZlOeuO23OIiJ4WpcFIgYt9FCDm0rkRYfISPlTqltcsqjub8fzG3ZjclqfL2RMwIITT1nHTao5P3PeErAiy8AU8X8Zb66i1bRAkYd1iGL4yqmALrzEf68t7675nZqzpe57jdyojElq3grorxbvbsZXuwZf51jbH9mTiETJg+XApYQLAbQIfssw3FhyGp1ow78trmR6BABM88+vnJdCNn5eUoy/q2voU3mJcs5x6sdS1+AgXsMn0toVvxZWTLyvI4EzOR9iEC14jzNLStoSTpzpw4DPBGJppQ2D+lPqbsJz1eOvcCYRkzSE4cw5tnQ4tD0JKBBUJ/j4p0Ns1SWOosUHTZh5m8wcErvFVoO0PUrMRLjBwrKhbX25v1WOHNxXhgtRnAhz1H5Qp5GOgLcIazG9CvC8K80PcgCjTZSB02e8dpWp+3RE+CJlZxBu9b7tOrvCXQNzZ7nPLzlD5bl7EiIVDckNBjGCgY0JHzA8BJ4JbiQKMtflX4oPLLjhpbcFRvP3Bcr9obsC81zV8gJTYYLxxphfXO+ax//B3UVnxIXJ8SjAo4FpXmoBRr5xyg5VGPd2kwS3bw9G5P8Zfv/Om9TDiov2wIVcmglyvxkNRvsjNkiXUmyZ06XrajoEQFyczJCQ/gwMlY8tUd9nGZrvmFL42wI/1Bn/2jXSFRk+fHtT6nJYbJOBjv5YRVYwJAk2LQigByabmMc3nzuQglF0cUFDMgJO0A/sTgj8xX8x1K/Va73Uv++xDr5T3LIOJeB2fY0mKg22OPsK0Pe7nJ6drO2MeWkavoWXghrtNsU3mvLQPYwVxmBsbVOC3+dcXVCV64ktO3Hi7Ad8u2aSAflpcgkLahJa4bPrObC+8clqWb58fQGzwGGbWPoxZUbok5MP2ys+e3M9iMawa7a0uFT/PZ0xYswetvf2I8plAm6iFGh9BdWTmyzc0AFn5X1HImNcWpezRJKj8e7dgoF8+P8vFgNXWa+g3ny0MxrqcYFUXps02felLmIhvQtdPb7jzwmuYzvhEF9KfT3GDY9a07rZPX0W1W1M2BP6svozXMo6nz+RxU46rQnYfXWvsxms8Q3bmHje06Hnubt8JDJ8661LHNPGCg46tCjj/h6dfxI/ff0vrGuvIkV0HFDgfEHicgXlc5aTzAABAAElEQVTkOEDPbdml44BepyhzLhYqfEibZHz2OQTlZqOv4rpOcPC0k8nHJ22tMPgnxf20543NOQnhbtDv3crOem+O/+iffTNLcUHg+HlRuGX5j0+64OcBxyDCnF7Yu1YUlcWP0D/Tt7U3LyErblKUN8dwrnwAwUE+CA/wVp9tTZ/7hBSLQlvwXtmwgoBxEQNwxovieKIT71QMYEdRtB6nz6+sm8AjMsnOjEvoCzlWDInaAtH6xZDPHHyEgUyPmHHfi8DkoEDEPtL2qwX+M/WX96Y/Zr7pi7t7opD8TJSUc7/miZClaR+PxyWhfXFeVOF9tU0cdMboRBm2D46ZqNBfMTKIbx1+3q0A+1xmrvanL8gkntdkTNFz/jS+8sUYvHpmRtNZHx6pY46STBl7XhAF0+e/gf/66w+0XXBC14kPzqGo4Ajmx/5ZAU/ml777osDXWTnbwRUW2NcmhPQjKfOziA+5qSrJtNvM7BxCN0WjvmIIOVFPqzI523OEgOA+oQ0Ynz8i9gjC4OS8KMV+qL4ka40/erqm1G5Ulo+P9NM0CKpGhIif/qjvYv2n7+mTroz+yvgOswIFJ6OY8Z+Z2LR5Q6j6OyrYD4266olJj89lAsuBE6AYmF/+k4V+6l6Dua9nfPYzFaNDOLZ9PeYngvBu+T9qlJV+/3lea/3+4oHHUNlSJWP9Kl3RIyY0Fvsfn3b/9rtbeqEzQeKv+z/2G4zjCBPOXpV2+9GYslUA3ZRwXy171mEzbhybboWPz4L6LJY/J10xUEn6yu1J3Q8WtV9C3w7fJFwqv6Ni/eK+J3WCAuttYfFOheD/6PM/kMlpH+p1HG+tjwpDbqrEKzuvdSAy/jGcKi9DeMwACrIPgUrCLCPWZ644wVUoOH5MkMlyBOV7a27iKzKmLL9dp/WA7ZPPZG13vJmZtGI9zjKnivhSwdcQ4D2EHx3/J4xMjeCbh59DS0uTQsbh/v7abowPG/NxQbtDQ66JGlT23ZyTgf/24Vkc2BGBhdkQ8Um9aB/odddLjgcYn/dm/TW/e1hPuM+JbzzOCUP8zt9HnLRhxhHWPKvh7D+2BWwL2BawLWBbwLaAbQHbArYFbAvYFrgHC9jg7z0YyY5iW8C2gG0B2wK2BWwL2BawLfB7YwH+z/1BCjb4a4O/D1J9tfO6ggUMQGA9xZePBqCwHuc+X3iv9NLvfkFVz3TNd77IHRSly7mPll42x7k1L4TN/QksXKtfrmjJeHxRT6jo4ZKH0LTYhcu/ehMbi/Yo2EbYb7Vn47Um3M0GJs7/StuIYJd605Ioey2FiVrp2Hq09HRhrbxwJsT7+q1KhIeXIt5vSpWkeIzQ2HBbM+ajevCrD8oVMAmRZYfHOxwKCO0uXIeZuFocK5WXzn3dmp4BzW7U/TOSgx5TqOiIAEMtvcN6r9frb6LH20uXouVS0ASEeQ1h0vhdG9BRU4OlwR6kL8UogLx2Mha9QT0o8E5GatqXBHYYQ8naHDjjskU9a17VirncbWVTq36+e+g5Xao4ZWIJBEaYLmGJ3zYQmODnk+oGFQ75YTy2BRN6e11Klub7p91SVUvYA1V3Xgk6+7Tp8jrTbkwaKc8kIu1wij4PoV9CHWkx8VpmBMFYdv/Hz/9PE929ZbwKUe6LiopCdEiYlhGPXbpZ5Y7D5ZtrZNnwAFF+vinLY0fF+rmXFCfMUbz1BZy/cEVhGgIdBG5SA1MVeKbKGUPb4rQbaiR41JEUj4sCR10v69GJBlRpdQw0YCErHBHzC4huj0NOTgHaWhpxWED2IlEApqov63r4rBc++9SfIKi/SWHgapms8OWcQoWVoh3e+Luqq6p2TNsTSEpZ9FNI+LUTb2je6WsYCjbv0eWafQ/0Y+qKD6rrPq7wShCFapgMrJsj8yurg9LHUFH6Z1cuaZoEmaxh99b/iIqK0wgPS3ar6RpYyEDIjM+8Ef4NXZL2khOOHBlHlleX4emv/wABw2U4uDkF8blHMNjfqvWW9eoLj0RB+Ba0BcdKex9Q30ioas5P1LO91yj0y7RN2yKIvpJK6WCOL/I37kVRaomqA1MFuFUgXOaT7aOqdQxNApH0dwejtqWLSS4LaSkt6BUA1fo8f/hEDDYJKJXV8QhiUlpVoc96Efsa9lsGnCH8TEirjqCQ1ImGBhf8Y8BSAnPv3xLp348C4/DTIorCJliVeg0YbM6ttuWy3Wl5pWjp8lE1UtM/MT4H8yNNd5bH/vKLkW44ivCMaSsEwuobh7Vtmh8AsfsL0fd2JaK2FKPr5ffxR4WPoUbqFP0TYeLWk+1ap+lX6eOpzs1629M/iuaOWY3H9jvlFYL5bpdKJyEf+qyt0r5PNZ3BHx98QidqMK8sJ0I+EUWpWJt4BOUf/hDjAy3qb40/ZHvmvat/eEmhX15HdWEGAr9hOTeQmhGoILoe/OgPr2F/bB030A+Z48viCnDM+9Z3AkPrI7El0FW3oxrncfndMgUODWTH62gvqgNHFkeuCG1zAkX6w/sVELTeh/tGGZb7TJOgk2dgHP7IMTAdQSve09jEHGc9ZAEYxWumY+J4pmm+e048McfvtuV9rlz9sTuKURX3VNd0R5Cdqo7mZXmp6Whxj6Os8bhPALisv1n8a78bPuRxqxo0v3sG+sTJ4f6P9S+MR3tZ24Xntff6PSghGlHr8jHe+nEf4pkG6xrb2N3KgHFM+ZnrY5LSsXH/UbwwfxCt09Jn+IbjidhDqEjuhmPkJDpIen4U+Ezs0/Y+EoGKyyPqg/kdgYtYkjhTk4uIjfCWdj6E4nV7MDHSjoGFRXcfaNKhbzpz5Qo2Hfou4hPSVZH2/2fvvaPsOO473+/cyTlHTM4zmIRBzgAJQIxgFClGhbW8XtuSd23LK51n+489e7zvvPP2vPesJ1leZ1HZlEQxgSRAEDkPgBlMxOScc87v9/1d1mXj4g4IULIs6nXh3Nt9q6urq39d9asa9Ke+5ZhYVsCXPpQAPPMgULw0TxgPuFo754KBzbibkGNF8zRipAyr8w7tc801ksXXDY2tqmqwGQPwueRt3KW+u7e1DsmxAdiWuohz7zrtS+iX5aYaLc+huunMjevgOId2o7p+28Kc/n5K1PM50YY2Jey4MSNXocwajkWlEOx/2cY4HkxMn0NZcQCuVs6gUSaAESg8X31djyVPDmlaKsouB78jsPSTqvzLCQec5Le9OAlvnZRJYjIpJmUwRMcKe3234Z3OawI9V2Bok4Cyw/mIjH4S5ek1SE/9PbQMX4FfqKjnxwwjMyoQ5+sFypb+km3m/n3zuH6DUOYCYrbLZDNR76XNjf/nBBL6LgbfwI3aF7JP5YoHtImxJX2E+W38A23B/cFR5/nsb8ak350ecvpwKsneKdDXsJ8240rjf6391J3Odz/G8vE5dcxN42p9FT4nqzoM5BdgOKpcVioQ0P/DYGBS89t9GyGTKVeHpvRviaOVx2R8FoaKcFmd4ZF96DtT4QLS3c/jb0K/DOZvTsLdxne5t1njN7JKQ7VP2ViyF+NDnfALT8bc+BiqO7p1tYibH/ozAsf/cuSjMTjrrVfZI+itvqDXNF9UJWdg+2UaPutfHHnXHMb0/DiGV5aRElGI2YI+9NVPKOibnjauysPz06Jy3FKt6dmHNf3wCHpkvNo8Poya0ECFfjmuG13JQVvHFVc/Z+7V+nflw9u8b5nwxHtsaa/HFGJltZQbCJIxLSfk7ZI+m23IP2ArRr2H9W85FsD4r/9SVI6jLY1aJj5n+j1OwlwRaPfZuHJ868xZXaWFq12Yesk0rF+suwR7CfTzXLZTpjHHeYy/eS2mZTw/drAtYFvAtoBtAdsCtgVsC9gWsC1gW8C2wCexgA3+fhKr2efYFrAtYFvAtoBtAdsCtgVsC3xaLcB3HZ+mwPcADL0i2LhG+OaH8Xz9x8CtdV8j14gzx7g151jj7nmfsijkI/gxwexbt+77/G0+PM/s/yq2XzEFsbe2BX5TLHAn4JAvB9cKfLm5LrHU9TJ3rXR3il8ulhfRVbe+rL1TevMi071cfBHsqMzFueqLLgXVLwV/9q6XmjZg0Me9CL9T2cwxKsZZl7A38Z90a315zDz4e0BA6fiwCFX8zSteQpxXMZJlSVjzwvhZWU43YHVUoUdHcppCupEp6QLhDkF4C2za54+xmXmFJ73ExR1vrsf71y5h47o9ojr1EwVsCYJS8Zf0SdZCKP7qvdfx5y88CTjmZFnkJdwYm8LE0gweiEnAYwcfVSiYMBHBYIaaK1fx+wUluk8g02f/QQyOn0WzLG2bmbkBr1X8CAXrchERKAp3AhozEExOCw3XZaSpRkvl4p9UXkGILD9e5OePibBRUVD7CArXkyxffH4M7FytdYT1hnYzL88tp9z1Ls8151vzvusMPCSkKqKpK+55/vEzf4kUUUz+pCrUBj4wl6XSGkEiA7cQpOaz3lOagbcuVgiEFKXP3aQneEZY5odHrikkTIisb2gQ39i0A1Rm3iNtlyA2gwFUSrOjFKYpWx+qy5gTrFn08cJg/wie3CX5izpiRPA27Mkcx3sCLxCmfOWnf6dLxbPesA5vFfDh1f4uDLW0YntYFJa3b8ampkD87fE6fGH38wj2bUKBqAfPtPghRYYKpTHxqoiWKvWG9Z9gWsvNSoxPrmIhqgln6wcUXDo6OggqF7IuMjAt6xqB4Q5RxiYMzPLUX72qx/nF5eYJ/vD+zJLProNuOwoEpoZhtt8JpLiDswQoDATjDv0yK8KBBFQ2CMnbOTCjoAuVCFl33esG4V8uYc1nSVCKacJnbmBhcQFnaqZRX3vZBWwwz+HxVcwIQBUrkwQGBldU/a6iokGhqJstlUiKT8fk9K0K7kuzFchM9INXUZSrzgSOCBgSVIXjpy/q3Y9Vj4lKnFOZkaquDIe2PIeq2tO6zy8u1e6XsFXBm8LSZxV8Y/wjB19G8HOreO1/Nigky3awfH8SHhw65GoTVlW/B4O2ISBno/Y3hLQYMmPDVVk4TqDRdZF+ChRboWJCZe/29+GhbQFo7onAgy99VZ+nAY2YR+D+JGRNLtwCIzOewSguc993IRzXLryudYK/TTADeYLxfA5UbCSgR3/DvnVi4iMQ3MDJTMfAbc5SNIZnxjF+pVaBnCOXTiDp6S0YqWxDUNLTAmpdBv1a80APyhKex99c+r6qsrM+sV4YILTg4Ncw1nHJpd7HAfv6gz7a5n/2viyZvn6L+NluPYd1YrZvTG3JemuAb3NP9w/EYPbiOKKiluAVv0OjDfjLHxkh+WiNyHQB7+a8xN3xqsbLcvHeTL01Psek45bQL8OmDcEoqtyDn9Vf0d9UVeV5n930dVxv/0CB7/nFISdY1zDk8jWa2PK1O3IH3rzyfY0x1zb9uRVe4r0z8LnRRqaMTGP8O58dnyNBRaaznk+fWHG9W/P4VXwZ8NA9L/dn4h/h52qH7mnNb/exnLlXc9x9uzh171AXfeIzsU+62qg1T0/Xoz/mOfcSFqdmFPo1z/FO50Zt2Y6hmw13SqJ10f050he8872/BvvgWRnTjMyP6j3tz9mL9tEgBAX3i4qwv6t+zE4vo6Hmo9Uy+DsnPQg+EZsQFzSAocEFhGyJRdhIm1SuLegW5W2Gl770l6LAexGh0g8S+KXSOsS3NjRXYlrOiUwR9VA/b/Vfi2Gb1E+y36QfyyjYDa+ZToyOz4IqqAwEdCtrGhVEXpiLR3RiIXzmexAW6K1pJiaXECjgaWTQOkxPjakPCw9aRpbvIN49cVEh4qDIVYyvHr5l7E4wkoHQ6fX//V8RHhKLsvBQzAUGuNR+aUP/lVWN08TyVdvarLvuf7Vz/Pjjt+p10s46URcm+Mv6+XhyOiJFlX9C2l7p/uekvx3Bm6fP3lIW9m8cKzDQv12/WKV9c3iPjDuln6BtOJ5x5AqYOHQKx86Owm/2Bny3x6DuvevwzY/EiL+osIs/ygtY1YkftEtZjEP7zR3rn8bsvPQ3MoloTFabcPdPbHsEw68c/4WOJ0z9JbgdK67b9DHGf9CHhIYkSX2Z1T6cfn5xQqSYJTBv97GYtV5znwCmUfql74nYHK7nmnGV/rjHL8La7zU1YVvuekQmh6NleUYg6hlMd7Zrf2Idz66V9fMpueiUlRHy06J14t0bF0/oyhv8X5Encja4xn9rnW+Nt0K/vLbxqex/EmMHsOKfhPoq538uUWGXf2Ps2v0YwjKLEbfQJOM+mbg0PIf48DRcqnT6XwOr8zpTrfVad2kzjr2mRtoRGjzrWnmCaWKDvHW8ZO3Xt+duQHICcPbEdSbRSRBPy9+TITOH8fCOeNeEGVNH2B+zPtCODLwP3htB3u4ap8L20HCd1gNzj0xn6jP3+czbu5xj5yVpF8GpeeiS8lf0CuAcGoZimdjZtuy8R8LAfJb8PCIT3Bg4dnUPVND+q6M/0+g99weiWZLQzgbu5QH+Zp9mxiRsj4xjebhP8JdtnHHc8rcnn+5+bfu3bQHbArYFbAvYFrAtYFvAtoBtAdsCtgU8WcAGfz1ZxY6zLWBbwLaAbQHbArYFbAvYFvhttQD/X/3TFGzw95eHgG3w99NU439Ly2qAJAO8mO293i5fdpqXufd6rknPl7UmrAXMUjnWKL9R2c28tDTncZuy7r+gy2cKmfMhODNyFnvzRU1QYMPtjz2FlUdH8cWelxTwYFrrS3f+ZjAvaHmMLz1/mVASWuQRivkkebI8LJv15Stf3PKFbENHqyqtETKjupoq5kq8N+L1pXG4KFlNhITCe/EGbopdVro79CV+emoBsiJKcDlWwJaGWXhFxeBzuw9oHgQ5CXSOz0wpwEt4g3GpouS6OykFf3/tOo5cuKLHXvngTS1bhCx72zE54VT7lfRcapwKlITu+IKa6sNUiO0ISkCDgCf+xUW4LyFbgZqwsRGFNiOknAzjUv7TzQ16LV53fGFe1MoKUH34CfiLAl2FAJGeno8BfsfGnGqarOMMpm67b/WgfDGd9dmbdOa4p617mmf2vYzPbHkM52sE6PkVBub3SaFfFsNT2zTwAo/Tviz78KSoAU5l4HtVrzHaFQi/xOQ9haTwdkT5pyA3MUXhDwLkrBeEhl86yOXii1xqzASWGFZnllGY/riWPz9JVFnbB4HQEoWasiKHMBRQDq+FXtRcvyoKnsUKy8bueRQ/uHoaNdFRIjs5hCe37cUbVRX4o8370SkQe2lWGn5y4TzaO1dVQTAnOFSXXGYdSxVYguAuwZyQuGFVjcvLHUeyXFtkQlEhqndfLShFVOF26cWXwOXICViwfhEYfrdwvSrhhXs1i5LqgtplLdvH79yj0Ie7iintZaBf2uBeVD6tIAqhXyqhV8vzYSjIkiXJpUzWYE3PeNbJLdtCBTZKR4dA9OWpovo44+XyGxPTi4jI3SFqlQ0aZyAvnhufmI4+UYplnszDwMklYQm42D6k4BLvNTQtBEHbA5Cw8DuIikzX+hUUFIyyZD9crJnESw9kKtxCkJj7EQHpiEnIw/JSECZWqpG0bruoU55U2JjXOnrunEKcmlaWVk/b+rSAvHuQ2R6EVlxWiC1inT+yi54FFSlbVtqQGtWpYDnLzcD6llzgjwvXJrAsYN201DuCYsneJXpfXRMnEO09h1df68OMTJaIXazX63Q1VeM/7ovSpcKfLvkK3jh1TPNz7xtWx6OwW5YL5z25g5g8gRNGfAQcIzSz9zOiLJzhpXAg/RFBLvZXTEOfTb+VKCq3vitSVoFPDVgzMDkCR1oE5gcnkBG7KOB3CLqXAzDR1Ic/KC5Wv3zk4hk9/5GEJfWpppwv5K3HiQ9uatljRfi4faBB8zVAD0FFLkXP+kHo11PwdF8EjGpzn8SO0CrUxURgIWBElWDN+b6H9sNX+qbdBUMKFkc+uFNB5eiSSPBDKO+hJ6Mx0HOr4j4VTQmqWwMhucj7NrmUeo1/pbIwA8vHOOOnGUd1X6pSm8Dfbw0c0Z/06WaMYO0rrL6eCfkMmC9tSTiKf+AwDc8x17Lum2uZ9sHfBMzaO89pf2yOmy1hv+JCUYcUoN8aeM6jD3W4FKENDG5Nw33381dlwo6xjXta85sQ9Vr5mTTuW3e7uB/39NtMVjH97p3KZaBJ5kPYn23pboOnfA2obvLyC4/H3IDnum2uY54jx5j3vzyttueEDhNuGV/FtWNj2ihuirJ4fKoPhgZu9b3mHPY19Hu8v0ObkuEQPxA0MIWrLTMYGXVCgUw73nsFM1LXUsP8RH21CSnpSwgL8cHNm9MIikxFXOCqKtOm5QYjM2Xc5X957gHHNrQt1SFJoO/43V9X1W367oL0QKTHRqC2qRsLMvElK2ESTZ1LWqepqL+aGIK+GqdN6GvrRe38YuOkQsPSM+Ds1WEEBYRr23KHUg1syokgKzJRpLdvHFQZjUuPRevgqCqkfqY0D839w9pW6Me25xXpmI9lNoFjwJwdL+Ptn53UVSE4ZmW7ypcJa9+7fA7Fct6AXzBWx0XxO97f9QzN8zX50JewfQ/7TeB4/VsmWrflkSEIdvjB70A8qo/3wMDxpZn+WB/pg6Y+WQ1jcA7zPuXQiS6+3tiYFyzqzO0IEzXb7upx9MiH92CtA8yc/QXD9LIouQsgzzTTK/Fo7pWxzIeB9dOA+1QAd8+Dydh3Nlw4Z07RranX2S8+B59omchXU+s6ThtNXp0Cld7XCgfWv4yWwbXbEcdlXuGBKJKxfml2rEy2Csbbbx5Hwo49Os6x+sW1rsG+heMjQtqvvP82Ho6O1b6HeZ/74MI9Qb/Wa0SHeqH80Ivq7wnLDg9ewDpZjmAscek2AHtWJoLlbd2LY0ePITvdOamsvMgLHTLpiWrMJ9747i1gdm7UA5ovxyfRcVUI9OKVZVWTDycKse/hfb1Z06pFItwdPRqBN2uPg77B/O1WkvdV/Ov7f+2Cfq3lX2s/OCgNjx16HhVVJ7UemDrFbUykALYyNjEhNmqdTrSi7+X4AGHReDQkGPm7vfGjs60C/BfjRF83ni2/D2HTo64VKv5F/pY6IitcuAfeU1VjFV5++GmMLTXi6JlR7St4bar7sk7xw4lUF5smtXzmb0uWYWpqSicMcdzAwPMY+Jv7pr5qpP1lW8C2gG0B2wK2BWwL2BawLWBbwLaAbYG7tIAN/t6loexktgVsC9gWsC1gW8C2gG0B2wK/FRYw/7f+abkZG/y1wd9PS121y3kHC/AF4FpLI9MplZe+4BEavEOWv5JDBiZxz8xAv4xn2a2BqqgEJAnXEHTsWxaYVSCLxp46BOZ2oPBmMfwu++kyzlR240t6o0xpzcfAD3fzQtx6nqf9te7DU9q14vaUFKBXpG31pbAksr54NRCL9Vwq7VLBlQBt8FidwrZlZZsFyszBdMcECAEvFAxjqLMXMRFZGJ8dx6VjNRheXcaWrFI5L1CX/uYy8t85fwKjU5O6pDwVgjsE4Ig9MI3/8xc39CUwnwGvx0Cgt7Q4TZagd0ISjGdcfWcrkubntBwHd0UifzpUAJhWtA3347BfBCYEkimS5xS1vkxBYUKo/BgVWSqwUuEq3N9fX3ofCuRSz7NolZfhfL58Wc2X0sYutInZZ7ncfzPOepy/Gaz1ydNxZ6rbv42SJI+sTy9FWHCEJuoa/Aj4uf2s22MMwOd+pPRrf47+c6dugRrc03yS37yete0TbuXHU50NSQ1G46XLoPoZFaXfuHRaVEM3oPXaRYW1h0Sp7IGNJfBJrsL09RlVfTb1guqE3pERCvqOTHmhJDMAq35J8PXux1haIbKiczG/clOXKs/wFihRAE6CWF84/EeYFdG3lY1ZqBsewFfjk9EuoEN7Vz/eqLyhaoH745KwKSpWod/vzC2JcmId0sofVKCMSnxd7XMKzS2MVyOi7CuI6nhdFWcHZen05MkBrc+EfcMFWOf2f1w5h9+T+hX/+Bdx4shRNeta0C/h9/niMk1/1RGnADAVEg0sZX0mBGqpuOgpfCPrT10TEXic928Nph5R0a6quhHrM4IExvdCeJQ3Dj0ai77uaUQm+GFXchBSsgKRHBUO4bRwqqpJl3HPjfNFdEwIwiO8FBqmX8/KGlMg2nqdyPURoqzsVNtmGcLDfPDFgzmIT3dgOukg0gL7tGzR86Lqm+OP0z/pdIKMK+MKrrDN0OYs580mAfWnnFBnBEHe2FxRR/RT1fDC+CLMiyLxzMQcEqNFSW52QRUuVxxecHTnwatkC4YFaDv52r+oXVh/Dj30eRx9/4JCvwSE5mfa0SiQKNv9lo2h2C9LwVNF70XvP8B8RjaGRobxyAOBmKnPRGHQHhy7/F2FIK0gJO+Rasv0IZdbhZSVQFDHBOMDDFg6vjSB7v6m23yH8T8zMzN6jL+vXupX0JU+OzPtYczOdWB0dFTLS7CU8YNd9Xj4S3+GxSVRrOzrdC29PdLWq751ct4P/RMC6nSMqG9Ki08UaCvE5W9Z//r270R2WDuin3sJq41xCPYPx8BEO/JTo5CUPgfHrkfQX3HVBbTSxxHAG+m8HRRjuY0PtPq06Y1fUJN4D5zHQKxTZXCkyrnkOQ9wnx+CxQQjqU7MsH/XV3DmH17T/Zg4P4wN+6ovZgQB73cvfbQ8O5VgOaROFyC/6swRfSZ6oocvKvpbgdvNX/yi+gujJsvffU1Vei/mftyzMfG8T7YHA2PzmbM+mGdvtjzfahOTn/HZrJPVDW+AdYCBeTIfAwJyPOIO/TJdeelN/OMrTqjPpGW8CQTXD0Q9iiuT9ai++EPX5BRruUxa9621rrsfW+u3sctax9eKp20GBgb0vu9UNmMX5rMW9Gtsuta1TDyh0CYZ6z32bALeeP2sRqfHja8J55rzzJaTBy5e/gjQdHh7YYdMAOgUyNeEEAFGqSCbLH61vvojhV8eJ1TLes1PRFCIqo3Tp9APBcZ4oUpg3vy0QBRmRCM8cRMiY4bR3DKN3XtfxMXKSgQGyWSV8AKFUAkOB8QUYs4rBoRxAxdW0C4TPHanB6sqLa9H/9M1Oao+1nvwPKIiAhHiK5M1UgPR1jLhnByxNIj6pmkkhDn0NydYrJuX/KQ8bJv0xSwf61pA2CCabk4oCBmXPAz/xVXUtzrHcuzvF0QVnu10RMZaVMjlhyFxyyJ++HatTp7hRJuOEaeKOZ87nx0hX7Yn/ifBZ3fep2M5Tvw6V/G21o+HyrbiYu0NbWOcVMA8WuZmVJmeq1Oca3Qe47UI+nM8Pj7RhPg4b2R9tRCX3ruCvNnkW2D/aHkGqXlP4Mylqwjq8cGSrBTkn+RUxfb32oyJ+Ri1Q83UAjobGrU/6RyoRUvtJJ7aloFjPjJBqXlG+yz2KSy7tR4T0J9JaRBQVoh7CWzbRYWP6d8Z9Jtb8sO1b1yrzSWL6jLtZ51spRlZvuabWzFc32CJce5ay2E9mPXsS4gqKkXkgNcdwd+qlg6kZu2TuhWE188dV4A1SSb4he3Zr+NKa56e9iMLi5GeUA5fAc7TZAUGM7GQY/TDWw6A/ZIBgT2dzzi21ehHvHUSiDUNIdy0/DLth6nsy99sQ57sFLLRH5deddahlu4JrUutXdO6isDPX39XszUTC1gfuFoD+4qx8SykJrfj/XOjyMzfhdDANK1XfG73JyRr/ePJ5b7r0eDbiZnpcR0D+yS06cQU65jAWnarL3PvkwrTZvHzo29rco4fvGNT9ZqsNwb65YoSHH+sYFHrGmF4/XtOJi6wXURNRGrZaOdtMsEOjiWMDfXreJswsEMmWL4gkP3NpXlXv8oL8lxOvjzdchMJofL3mLRHBl6b430GjkFu9Mq4/EOYl3G8n8nJSQQFBek++wLWPcabv6G4v1Z9ZB52sC1gW8C2gG0B2wK2BWwL2BawLWBbwLbAWhawwd+1LGPH2xawLWBbwLaAbQHbArYFbAv8NlqA/5/+aQo2+GuDv5+m+mqX9Q4WWAv24ItCq1KoAWLvkJUeovqSVUFtrfTuwNta6e42PiU27RZVVJafgc6KgG9zcTMGpv3xessPNZ7L3Js0GiFfyQ9sQOh0/C33bY7dzfZubXQ3eZk07f1D+MbnHsN7l67d9UtXfSm/dTdGF7aCaomHZb9d1D+bZ3wREl8Av9Yx1E2uYHWkHxGx8bjSUIun0rIw7F0NLq2skK+8PN6ZmKwvkglE7tu/GavDU5hbSgBhgj99/HmU7x1VxbyXRAmzrf462tt6sHfzTvziwilslZfSb1w8Df+4cKzPLEfzYCdmp4IR7nBgQl44L5XGI31sGccC5tHdFQD/4UY89sBuBRMIF4xPT6FXVICLsvIUVnYkpynQTLvUpqcjcSRUITdCdEbV0djs17mN3J2L+J0FiC7LQMP586hoPI/Gjo/Uqz+uLAQQCMpQodhTIPTLNFPyrNZqq57OM3FRkWkCHoqUnlvgC3wDvLkd0p+EWEv9fleBNUJAhF/mosvwt//0f+Mrjz6D5aZ6BWbfbm/SNrYxvQT//FaNLgUeHx7pUv5lZkZVdmdxjEA/o4iPGEaiLB0evTAhKmY1OFM5oWASASUCSEVZu/GL97+LdYmlSBdIoWdpHI3pGdgx7QTrqCzd+dnPIaetVSCHcQXCjdKjAcqobkgFxct1V1Q5tbPmDNaNPoTq4aOo6ejAbEwmsryX8dOwEIV2MzblYad/JH7h8MWp177rySSq2PeYqNcSRC+Wz2hNlUIWG5ZXBMaVZdCPN6rKLJUJrWEt6JdpOAmBwRNYqAc+/EoKHVIQZVDg2m17wiGcLGa65tEVJNBx+whmQxzITgjEm6f6XfBwbqwfKofnMTY6h+CYLchLmAOhmdSMwFsAN15iyzonvGSumSKw0o3mEWmDCwiOKkTFlesoK34OtY1XbgEv8/Ocy8RzEFu2fhdypb51D9Vh38PRiPcNxs2OUfj4jeKN8+IfBEKhbyLcQ8U9fqjet2/xP2Bmc6agn5dw6uRZFMTOahqCj7RlXGQ7jL82gBB9Nz+ErcJGChFclIkLcbI/5w/Hzi7UHHWgpb0SAb4VruXYzb152qqSpGPkNh9r1GTZBulnDOTD58XA/oVtl9AbgRq2UcaZ8vX0VSk8Y/wUjxO4eSb2SRxveBuzI716HuOoDEygyzd+GQPVTiVCXpOQLxXQqa5NP07fSGBu5EY1XozZgFd/8hq2ZR+Wpc/TtUxcjv2oKDpHlEQpiMu2zjJxm1Z2WNVCNeGHXzmf349Cnz60dDgn0xD0odJ07O+GY6o2EAsyOaQvYxO8vGfR9D1n/2k939P+Yl6SAsE8RpiSeZpA+JBQIbcMBLaoqskt7bYWQM+0VuiXyow/Pv5tRuu5fCZXTrztApr4zBj4XJgvA+Noa9pCQSt5HtayaSL5coecPKVhHgwEf6tqLuo+v8y11gIBOU6gbzv6gRNY5Tme0hL6/cmJ7yIWPng0ORmXujpc/sVdZZx5/HsF2sbYda0+iu2DcNsWge9WN2TD4fDG/MiIFpnnmvOMTT/uXgiFcqz583/+SPl1XPxJYGDwbW3YU15bQ7egdarNdWh1FciICMPo3DwysoO0P+Jkism5ZbRKuyBgTLidwC+B2pqqRsFLuWqEN3r7wxEVuoReuX5OgRMSpqL10NgSokVtdWJJFOCHVuETJND/eAMyUsJVoZcTQvjxmetB0fbnMN/7rrYJTqDIDPfDfIIv9uUnYimqBIvzzdi653lELTUhNMAb4Um+Uof8ERcfgG07o6SOSx8iYB99a1igt4K/qYFDqiDMPjU/MRDTgdKnl+/DwkwDZgUEDorbqtcvTZ1Aq4DEVJJmW3HMe+Pwl7+BH/3wNRfwawxl2h/9D58Vn+vByFgEeTlQ19eLZzJz4Sf94SaBS0/LShT0VZwEVB4ehVGvVTQP9Gjb2iKrN3AiGX1bRW+31p+zM0NY8Q2FY3Fe2xDbc0RYNh5/dAjvvT+E3dFe2v5nZdKLUeFluWanlxEcEoEtcUMY2RaGDO8FdFTO4esv5OO1E5eRmTqOsxXDktALzx9MQ9/wdXiXx2KPzyo+iPZBr/SZMzL8itkehdkup39mnSyUVQ4S4vJx5vy3VeW+ON7X1U7N30ast7Q5YerYL+S6Jv4YH0b7DA87YXL64KUlJ0Bt7Mktr3W3Y9gNj/4FgjekofnHr+j4405qv8ybY+m40S60jJ5H0nIo5rak4PP5h/Dq3/1PRBZtcakrM6174MQ9f5nMUC+TaU6+8QOFfLm6Q7hM5KOiLLzH8P/+4nXtizjeoh04uY/9CO/btGW2VfcxkbkW4VdrMErwhHfTZJxiVOoNDGx865My6YmTk2o7I3TiEcvKsQUD6wPr1fRsPM5Xvivq2U/qRIPHDsgEolPf1WeVMBuqk71Yj1nWidBlOGQEErauFPvK9yJquUmhezMGMWXkBJOI/d4YvOaEwOmDLr1ahbTsFZ1YxWfZ1uNU0uU5HD/w/hkSovyQkxwAToBrqb2qccZG1km2vbv3IbSjDY8deAbjA+LzZdLjz2srcWhdmtqaCtkcfzKYdqg/5IurV3CS5C6BtL9//bKJ1i3rKvs1s2UkfTfrJD+Efk0cbUJfYP5GYFtc628UPcn+si1gW8C2gG0B2wK2BWwL2BawLWBbwLbAHSxgg793MI59yLaAbQHbArYFbAvYFrAtYFvgt84CNvirr1A9PVe+Wv2lA9cslNei+jGZ8TeDdeu+b865U7w1zb3sf8V5efvbtsC/vwX4Us+8EFyrNOZF91rHTbw79MsXiHwZ6g7OGODNnGfdMr154bh7YwTmlp3Lo1vTmBfLBJSe2f95/P1bf2097No3L1b50j4v56PlkxMFqjAqZkzMF7gXf/jjj4V+CUB6Uu9jHndrI6a9l3DqRt29JNe0fOFP6HdCIApCFqM3a/B23WWU+S/h+w01qgCcnhmHt4daFFrdvGkCq7XRCuUS3iX8uxr1JP7m0vf1JbqXfyK+d+U0NubPYWrzfXhNbHUg60lNFxEXg9LCUt3/1sn38LWnXiJBgrzSSVReGUJpViZEyxPp2fnwkuWdSwUSLQuMQaSAxVRxDgxYQPtkBJqjNuN3yrMVcHvl+BF847Of133mSXiZL/abVx3oPvs+uoab9D4NMHTPBvrwhDs9T095usPdYdmJ8A0J0KSd52pcAJOncz3FsfzubcM9HdPczX2yLRiFWJMHod9n9r2Mz2x5TBWxTTy35rqm/RsgjseoXBsnoJLJj3XetO0eUW0ec0yD0C+VTOk7CPsS6lmfmKqwDxWmjRocYYQbw4MKhjDvflEz3CDg0uyqj8IVh3elqBrh9MqiQlYh8cMKV1279roCG9Od7SjO3oC5gnLUF+cjbiUKp1/5pirz/vidV5mlhp37nYqND24VkGZkFi3Ti8hPCsCgAGdRASF4s/EiyvNitBwESFkm5k2FNLYxQhRGNc7kabb0D4e8MzDW16ZR1UKKnW5uENAiXJfBLisvhtfTz6L2O7/AnSY1xMeIgpplqWeTP7f0VYQZPakuE5I1gSAlFRypmNtWPyTwbCCWHcBY/4LCtCYdAbKnd6ehoV9g39BpnLreDwI6ff2FLhjFpOXzqJdls02g2qW3/0b4zfYgN2xYFCoXcP7qRYGog13XoBJvetAZ+AaVoKunRQC4dp18QbXfiehg1FzsxxN70/DGmS4Fxz35TcJC0zGVaGqqxOacGGzb9hV0Np5EWLI/fCby4ZM1h7pzwwrU8Z4ZDPRIJcGHn/w8ivsT4NiTg+j2n+DklYvImlzA1OK42pk2IKyXtz7kNtiZeRH43R25A28NHEH6sym3AEqsTyODDn0ubH+Eft9vicXyqIC+ZYHICnsUjU1OcJt9FtMoRCSwLtX1CCkR+GVYWFhwKWyzvdyYqkGgnxNA5RLcfPY8f6GtWVR+h7VNad8pEwu62wbQIBAdfTqV3OkHjRI42xZBeALwJxt+jHnHKK41NeAPH/86TvziVcTfX4SJpj7E7H5E/O4Aqisv6XL1Wij58hHF9aFrLegf/kg1ncfYp2aM5OOtd/5aFYJHay4ryBuUEIlNaVtdfsHk476lCvBffKEYpysH3Q/pbwP9moMGqOZvT6rZjDd9Pvf53PwE0q+f+kglk/7MAEp8HrSpgbC5T7sbOzMd8zM+kHlaA9O5B+v1zTFexwr9mvg7bTlOuJuxQuQE1e07MUEVSvFVrPftb3QplF13pea2S7A9GMjstoN3iKBva648r/XV3XeZen2H0/UQ6661/3BPT3uyPciwAF1V1xT6jV2Xjk33PYaG6xf02eRt3KVqrkFZo+rf3POw/maZf/rt/2aNwoEHPq/KsQTZjfK0NYHpHxg3GTCFlKcJp380SWMqQeC2thE8uF4gwrZ69Ycr3oFIEj9LaDc4xBstNxcwPtav5d0v6vV14jMDHXPonw5HWYYPgh2iNCv92PzUsqzUsKj9nMMrEAm5hxX6nY7dhCsVNfosmy/W6KQY+qiFxQpRHHf2peWpAaJCPq0TNLrbxxUMru8QQG+yCcPLsSjd6I13BYQlYDm6uhHHjlSCEzWCAlcQLVA7/Tj7wH7RE1V4OdihCsTbk8axIOr6q7P+4sMXVJmdcW2TDyMmsB4dLZNSt2LQI1W/6gOniiptRag1LTcIqwIQW8fMPMaJT2cvOifA8Dfr6VxgAPwEJD68fYNI6Qbo6g2V4rOWfH20/dEXJkr/2SBqpb5LorCdtEEV0P1WvZEdsh4rhcnwm5rA9vKHMS/QZHL6uE4wM9CxFfrlNenfh7vaUdcvvqNiAJmx4WjqHEVknkNhbUL1HOcFhAqcKc8pM2VcFeuj84MwHRaAlOkH0NZxBb4TfvpcWZfzsh/H5avflT7N2c4InnqC83l9Btr/8o/anT/k2/gwqx8hXMmxmPsqAndqN64MP9whjOmbEK7Qr/sxT7+XfccE5PbBwe2HZcWEFngNxiMwpB9dod7wj8nFVGv9bac9cvBlPLNloxOklbpd7D2JovjPo3PsnKzoISt/cFKgrAhyWsZMBGy5asfqfC4OrBc1+bZaPW58rcncKLJz/FC64etIHF9W38Z2bMaV9F+1zU1IzNuLgY4W9QG03+PlEbeMTdgPevvvEOA3D1syZALjQjqOVh4zlwLVdFMnh3WVEUaGChSe8DvhOP+Diygr8cI4SrFx0+M4OtKJDaX71GewTnGCVp74pJPnX0fL8AoevO8FXHjthCtf7nB8ON+8oPWEcHzdlZMIipI+QFZjINg7NDqtq1pwvMY22Nq3iFXOKpBARWPG0w9SBTouZof6a/YrrH9mbBWc4g3vqQC0NVQgr3ALjgXOIHpLCULb+nRy5FjPsE6644RMa/36xqYdOOMTiv6xQPy0/oxek19WH27S8/nww8kYLE9ERIRuTX/IYxy7sC2Yc8zWlbG9Y1vAtoBtAdsCtgVsC9gWsC1gW8C2gG2Bu7SADf7epaHsZLYFbAvYFrAtYFvAtoBtAdsCvxUW4P+xf5oC36Uz9PbKUtyewzc/jDbgLrfWfXOWpzhzjFtz3Bp3z/s2+HvPJrNP+P+LBfhCvKr6yF2BhZ/EJnxZaF4m3ul8Ax/yRSM/DDx3ci5QX06aOJOHeQlJMPF8zUkTveaWL+0NOMBEBBhSA0VJUZZQJjBZFJLuMR++lCXEZa7vCV5b86IeDhBwOnR/jIIMHg7/yqIIXVJxl8q8DH93/gQiilNR3datdqV6ZNGSN2rjfND1zjVsE7ijXlTSFGaUcwnoOnx7dXl5r8AggTln8NL9n8G1i+1YPzyDyBQHXjl2RpebjZSlaE+J+mRZabmqu6UsiuKaLBE9NicKbMuB6JZlgtumI5AZMS+qnz063WJ8ZkrBAgIEGfnFOFJ5FGkjDfjeeeezXJ2dweXgRZSHJWieutS9QG9XayruWh3tboz5cc+T9dJaf92BLUJ1Txe/jIzVNAF3Pr4e3k2Z7pTG05LwJr2BdM1vsyVocqc2wvtj/TZtypy3Vn6rXhMKIhLO5+DlkfLtugz0kYtn8NJ9D7mUSbk0NAHyb99wqptZ6z7hpLzyp3H12mVVOSQAOjzohDT9RBSPIAUDYa2NUf5498RFBUSogGxUfccEViqPdKoc0i7nZFl2Ks5daZa8RKmxoDgUzZ1z6GydRaojCimbfHDmglOpzdzj3W6dcIoXioOlLSzMyzZEQWFCMIR/i/z8VYGYam1N83Uo2LRPl3J2z/+hQ7G3+KH//Afp6guM7Qn9usO/tPH6kl0u5WTmSb8UJArJZTlBAuROKOB1ombS/XJqWyrg0b6EjmPCAjG1aQ7RJZEKva2L9FV1SAP9GngwJz0IN260oqjka5rHnKNbR2PxiQEuAKpvplEA2xlJ16ggixUKKy97Wu/fAJ7rwhtc4LcpJAGj4OdWRXFxAIMCgzNtX+c5hXwygn3hWOhB47VRUP1vRdQzJ+dW9FSj/kfIMax9SWdvdUz9AMsL/rqsvbcMG30ifMA8CNUVJkXCMeftuj7ryvSME2ohWEmbE0J8qmzV5ZcJaL1z4oK2CaPeyP5jtn9AgaDJdX248e4JcyvqIwjQsB2tO3Q/ptva9RlF5T2MFYeo/PU2ouBPcnHQZzsK1mVh8/an1F/wHD5fqv3S1xDsIgi2ffMfoW+gAr2Vzdr/UeHwO6+eViXtuKDt8G05phAWQTuqLwYGLmBi0/3ImZtE/8QYbrRX4NGQB3H95nnNMyg1FxP+oobYN4b0xz8CHgn+MJj6Z26I/uKmb4csKb6IL++JEBBxxpluak6hX7bL8q3hCtZRDTVGntFqfr5CxiaPU9cHzO7HbjdMPHwb8E7QlRN2FhadE3+sZeRzs0K/1gswnfFp3PK3AYHZbgg00d48xnj6McbzNyFsYxNrnty3Xt8cM+MC89u6tQJX1n1rGvf9kNRgUGGdgfdoDZGzMfD2c7gU5QmPWdvcvUC/bOcHyvYqhEjolzAmbbA1ZLOqkBsg716gRE/2sZaf+4SYGQgYv9v+Nnpb6/D4f/zfUH3huEJ1vGej8qkJ1/gysKD1cFZOGVqab2D4eqs1Wu+LZeOECdbbGZl4EZfohZvHnBMh6BsJjy7NF6C0ZBKR/uPqi5gJzyvaHIrrl+alHi4iOsgXgwL3MZ4+k6qk2+YewVLAdVXXTUsIwcBIJNJkrLM/6ElMRbboJJS4zQ/i2NFjWBE13IjyQCR3TmFoxqlEnZYQLFBgLLJySqUdpWDWuxf7d0g5+xyqkE9YMFX8bnpCGMaHB3Dh+oRO4OC18vc+pf1iVKgPerqXMTUchdKHn8D7719Qf+0jQtf9/TLJKmYel25OKSw8JN0E74H3TLV939Um3KieEBV+XxkfTqAs95lbwPTlLFGDvyJ9aJRDwUUDb84vXELXtS5YJ0OVbNgrz6BWfVNaXIZOVLjeMIXGoZvavozyOftNhkQZ/42I0v5/PvAI3r92Foveov5/swGPPhCBzi4fXKo+KUDiYcwv16mSK88h2GmUYtl/hUZvRZhPP/wPxGufRrs88VQsZkaX0NSyoEDjTEoDHDmzokjfh+DpIFGxX9XxAsFvjun4NwBXamB7pk9mHNsDfTOftblHPofxKRmgSDATULi/fXOEKtDeCQ5mOnfo1/gdHrubkLPjZdT+zPz/ysefkS4+IjA4RZ7HME631GF6eQgR3jvQ2HAem2Vij9d9JbdAxEYhmJPySOmPz7UIDD+JqOQx6XvSdIIUVelfP/oWvIKC0TE3i36ZjDcfPy19yyhyQ1bQtbLkGqOHpKRhYWLcNaHK4btOfGwELrS8qYWPXazXfpmq6TUNp8AxwdVLr+sxtgtOIgpNvLU+5hd/GUeOfRM7t/bLNXtwquGjyR9//rkvIc1HJpsmxuvYk2Dyu7WXFcTmJLiywmfQMjCOkcY21NSdwjp/h65EsDkjWMcKnLzEwDqwb8djt43p+bxCfGIwOjmokxhiRLG7sfIUNkfJuG7AOYmA7ZXp1pcGobrOOSYz4yrNXL5e3BKJd686J3Syz6dSeKu4+5KCHWi9fBWhL72MgO5uvHFJ/m4rTEBq44SCzHtKCvCtD06psm+/t5e2KZMn77Vx5jputDTqeIYwM+sv+zVTl3kt3hv/puWkPbMSwJ77nkV/b5PWf/ZVVKCm7+e5zONO/Zy5vr21LWBbwLaAbQHbArYFbAvYFrAtYFvAtsBaFrDB37UsY8fbFrAtYFvAtoBtAdsCtgVsC/w2WoD/r/5pCjb461QK9pKH9kk/tuLvp6nG/xaXddt84m3AjfXF+q/r1vmC0fpykS/bGRhnjfdUHvNSfq1y86Wnyc96PqFfBgKOfPHvCY7keR93fZOnub4VYjbHzHZ9foiARj4K2l64LOsL/xsEXp+qkOaeCfleaqqDd2Q8Ml96CCOXbsiS1jOYDwrBRHMfDm/bI2qhBQKdhOK+hxbxv358WYFfqkuGjY0gMilZFIIzcfLUUezdvxmR8dlo711QEPiv3nsd8dm9iPHL0mvO5eTi/rwSfZnu6BdVr6ERPOoXjnUFnfCZT0fXUB/iYoexIgp2ZaWbRG2uVFSJRcnXNwTxohS3KzIaZaL6W5pdjuh5aDkII/B+3r12ETlffQF9Zyr+DazmOUvWy48LhBYYfh3g7/r8ryE7c6+qTkdFpoEwwycJBgRgHXGHEkx+VhVOE8ct2wPP59K/uek+SAhLQ2XFeYXAqZpLIuKV999WYFt/f3gywckdGV/F0AZZ/liAGyoYEuxgYBmiItLg8OtFYW6IC47l8usErJiOkOzY7BJ8hLuJiPJFtk+AqtjyfIJPSR9CrKmRYYiKdSjYQ+i1RNrc5dYhXco9TgRYCYMycOC1PicQmZlBLphVD3j4iiopxtPrd6C9o0EVs1uLchEmStYPFM+iQuDTa+MjmJG68qAoGLbs24feN19H2YHHXYCSydJMPjBK0558gFH8NX5tZWVZoAwnkGLy4XNLEoU5Qr+EBSMCgnSpeUIdngKVfpPzn1Cbt12eRtaCE/h0+Hi7ngHPM/AgAabk2AA4ps5jVADblKhw1DdPqLIhj1HNrlagFqrwEtBZygnDgxtCFX7a+tifoeKD129Zjp1wnXvY7LuEDgFwJkUJryguQJ/LuuwgzZPPaGDMWcYZeYYG+uW1doh677TAaGWTZYj/3P348fFv6/PjPfovLyA9KQbHz/Vrfr/74l/i50ePiG/biImpIfWJLL/Vp9NfDvX34MKlMVUw9H9SgKj2C3hp37PISu3GkX9s0aKzvtC+g6MdGKuZ0LwYR3BUPxtDQCh5srkVT+x8Do09degWlenDuS+r+vp89QKqOxpFTbQBbd3V2n4CkqMw2j2A7BefkzZRrfkTuGltP3NL/pcr+rVsjoJuRIc3IawvWNU1WbBT1dfUP1KVlwrvpn1e6LuE//rk72JnwUa8/eZ3FcpdFHCXbY/3/HG+7alt/ijI8oP/wqoL/DU2IERZtPePFTpsbVxAW/PULdCv+7Ne67cBTE2dt6ZL3LcF4b5bUXvVqapsPbbWPu3uDtexzLxXPjvaxjx72sAAwPRnTGOFfs29ul/L0+QL055NWsJTDOZa3NKftneuuvplk9Zsv/hQHC5d8TwmYP5Xq1935ce8PPkOkxe3LAPrpafnXLR3H4598CO1ifEZ9ClmJQYD1poxhDVfo95pjbvXfXMdXruvqcp1X4T8E5N9kL+0+Tbw2XoNM9YycbzXnq4GzMqEIxOM0ndchANUMKevWhiNw4rPlE4GIcDqL3UjUCZQhE6vIjVhCDfqp3Ghckj7hp3FMUgu8If3qK8qyM4JMDz2YX/Fa9AXNbdM6/j5/m0pCgsz/XTfMEIDvLFSXILecX9cq2tUSJBqoXEhy3C0hKBucAhU9s1Oj1K1e3+vManrE7h0vUbV7udmunG2YljVdumvCJsSaJ3zKlMfTX/KD58TAVTf+UV8hv2Y36QoegdhcmIQ/sEJArMOREFRuQAAQABJREFUIkQUSROCZ11K7WXJfuobaQ+Cs51Dzol29LG0WVXlZTVh4n1PqCIsfdr+g8/j8rVK0Capuf64WnVc0xA8t06G6u9z9lMv5K3H9y6fQ/j8HAJWx1QFlid8dvdmRARF6/iQdYsA8NRwOxJiC1CetQ4HN+SgoqUD12+MYni0F5zwcPSDs4jYGKO+lXmk5ZfpJz/5MAZ6z6AocgSx8iy9RI2ZfQDHCu+f9YeXjF1TS4IU+M5Y3oiAvSsKgLJvSBS1dfYxbPePPxyNd0/XgAr2zY2VvIQLlCQAycB7fP6ReJy5Ou5SUOXkluDwCIVa2a/zOTGwLpp2b93Xg25fm3J3fKx6uvWUvpunrD8/1o+X5AejfjIVdfUEwVe1Xketa8LQMNA6WIXAvhHEyxjrwaQUlMTE6Zh8rK8bb9bfEMj3mtYxPqMqeSZm5ZHRmiotw/j0lK7usF1sEOcfhc9sWq+reLx35byrjH5yjOCvGctMTo/dUl/MuMAAt2ZS1/qMcISIgjUh2vKiUp3sReXf/ugSpIf56m9OoFyezZEVRWQcvMNH+7Xq9kbEyDWqGutklYMwLUdWmhPSDwuJRFmKtPfpdEzPj0m9HMW4TFLkfZgxIU8gfMxyTK9U4JnicFffx2Oss9Pz46APrL10Ersm83F9vAqtYx8ph3Ms2z/Q5BrD8jwzrmJ9Yx5mIg2P0QeyLTKedigvfQFXf/pN+B7aj4iCvdhV36x/g3HVk/YBuTf5W6hF/n7j+JugM/8+4mRLTkg71tCtYDz9Aq9l6iH7Mv5mfWadXO9VKMrevZifn9f41HT5Lf6T/R/LwTKZSUimjKbs/G0H2wK2BWwL2BawLWBbwLaAbQHbArYFbAvciwVs8PderGWntS1gW8C2gG0B2wK2BWwL2Bb4tFuA/yf/aQo2+PvJgV8DCtvg76epxv+WlpXQDaEp92BeZrvH/6b+NuCBUQFzB3b4ItMa3KER/v7Rz/7amuSW/bt54UkFu++f/xs9j6CNeeF6S0byg4AAgZ2Pg3Z43t3AWdb8X9r/OJoHO50vp6UMDEPTkwIIxqDF3xtRJUUYEWXeNP8x7MnbhbHONkTIy34qA0eHOFAkL3t9u0NVTWpC4DNCv8fX5SLTaxlU6H2jqgIpCw5d2ndclPva6qsV3OA9lWbm6Av06a4OzadjoA+nBQItkiWi4xGB92pXEBbVjM07/VF/I0JfZI/P9SIj0VdfZH9WXu6fqrmOGVFO9fOF5LWItrobqtrFl/hL0f36Mvrm2xett/zvvs9ndOr821oOAy/8soXii3mzzK7JywAkVCg2KsUG+mX9tKpSm3PutGV6Aoasp4QSPEHEBlJ1zyfz2T/AgKjzEZavEKiJIALhEEK+7fLc+XutQLg+bXZBgY7EdH9VCt2QG4wrVQ2YmulFZLQ3elMjkOXzqChBd6KvvxAxojwdluyP89JukmOl/jRNq9Lllm2hIEjPz/KUr8C/QLsoxwbIktorM7KEceA6Xb65X+IYCHh1C+xDGJiBKms1tVPoFog9f32wwhdUfgt+JEUhEk0kX1TgvT9iDmf66xC+7KWATGNbK/oE1OS1e/vG9WNscEDURHfHxeL7H7yJXVE7PQJs5hnyGgEC4C8JuOEejF8z8YSyCPsSVH5awL9fHBnQZbHnBVr12huJ9LFZAbmcUJc5x2y5/Lxj7iYEV0VXxwTCEzfpUu+l2VEuJVyT1mwJUNHu/jJRgcvQMxSWPqtwVNOHkBPhOS5DTzjMwE8b4utxsaLbZKNbo2xsjSRoVNc/iGSBz250OmGTPIF6g0O89Vk8fOAl3Gx2glg8j7DxlYYJ8NpPFMRjTHzVyJQDibERCsxQMZjHfIMEuPtQuY8wPmGwC5U16heZj3v/sKfID8/uek4B2hfyilAcnuO0iQDsr55txIFyWUpeFIINEMM2w/ZDlVR/fwEDpR0RIOVS8cbv94x3qHos2+bs4Y06YqSSJfMwKnvMY2liVkGczvMXsWlDMOLjBEiT5cFZRubFD/cj5RplsfFo3HEQwycHcWmw13Ut3pMJ6dk+mJpwKLTDc08JDHxBYDaCPPHhaQot0Y6VN4X8+phwoORPEOy9CR09511LrTMfE8Q8Cr1Z48wx69b4Lmuc2SeglLB7I6Y6bl8+ZKSyDUk+EbeAce6Arcnnj5/5S524ExZ8a3oeX6t8Bohl+fj83MNa5xnAz5qekzGiItNdUBuBW/c86SsINJpgfG5KXJoq4bYPOZ+5WYmAUGbIllhtW1Z/wfPX8s0mb25NXXQf//AYx0pr3R+P3ymspWZ+p+d8p/w2ZG1FSPywtvmM9buwKkDa1fbmO50Cv82TSAgowUs7P6/PnQqx9Y2zeLg4GI0Di9ixLxLXLo2jv2cZA31zGFuOkcklqwgMnxXQzVv7HRHExELAIloEGJ1ZWkV14xQ258ToBIpF8cf0mfG+wRhYmtaysUD0JYQV6YuXRAQ7N9YP8fJ595JT3XpxYhk5aQLz+yzi4tnLLpX2dL8h9c21XQLRlji0PQVFbodP0Cacv3ZO+8NegRy3bAzVczpmVlX5OSpuq0yY6kFGgUB//aJQHSMrJ6SOI03GVQleDgUW6Xt98yMRMCt+YzVQVKG70SoqraEhomw+NYayzQ5Vvjf9HiFHoxa9IT9W78eomhNANPVyqrXe9QzWBfehf2xZ+vxI/PDNTu1/Cf0Sgmdf1NDkVCo3dW3mwAN4SCbBEEbkONCEvtEx9MpYYUt2ga4OYKDF7t4GjAt02N4vx8eG1U+GB8ZJv9MHqgj397Zh/R8WYEfjNrxT8WMFf30XwpGdW4effTCE6TGReQ8twdEz1xXWXp7LhiNiHbzmt2Dznn7Jpw0d73fJRLJten9dw7MICoqSNjKOGzXjCj8uzQYi7Q/CsTvaC4NdU9JTOtujGf/7yCUIopp2xTZEmNsazGQCE7c+dys4McwArSaeW/qsfz3xXWuU7nMSCCcacSLInYIp153Gfs/veB7liVHYXSSwtKzk0TzQi8TADJTn7ENzXwO8fcaxt2g7ksSvT0qd/9bJ93RCCWFYT8FM1OAx9kvJ0oeHOxy6UggnoPB5MnAcyBBZXIrC2L24fPXW+6SivvsEDT1Bvjhm8ksZxOUbkyDs+/pZ55ifE8Ai85dw9YNzeOmBTFzO5MTETvzw7VqkPZqiUHdU8Cq8IxJ1AiHr3vcbahAzvxErUYN4oGyP9MMLuNZ6XkBzafvh40iaF9ViqY9J8ekglMwwP9OENBn37Cz/Y3znF0c0znzxWXICUU9bIwjGn6t6Vf0o45PX7VX/z/G0AZ15ngGJuc/2wf6X4xQC+/tyn0J0TLtC47wnjqU6u66Cdj77D99CQHwyzl05pWNqwr2E6U0+Lz4ukPtoGE7n5+LK6eO4JH97sU403bis2wc+/yc6MYDPydkfCSAfG4PJyUkMrA4q9MtjHL90ttfqluWj6j2hX45vrBNHTNvWAthftgVsC9gWsC1gW8C2gG0B2wK2BWwL2Ba4BwvY4O89GOs3IWnyHvjkPgHv9APwTtnzb/ZxxJfLKnkCxUzc+n8rvwkmsMtgW8C2gG0B2wK2BWwL2Bb4ZSzA/3v/NAUb/LXB309TfbXL6sECdDpcXpnKRVzmXNXIPlQBdH+Z7eF0jTIvntc6/svG8yU6y2letHvKzwA/1mPuQIu1nEzvDvkaYNiah3X/bl54juTIEtBuEIA1j7X2+YK3cPNefUHrnoZgEu/f/X7c0/H3nwuMGREchu25ZbpksknDshPE5BL1BAkOr/sdHLt+DJ1jQ2gdH8Xz922FWZL53L4hBAwk463mamzJKUB7d6dAX30IGO3H5XBgw5IPiuVFf2RKOl45fkQVKO//XDCyJtZhVVS9qOBLYKBTwMvqkQEBzSKxNXsbfl5bia8+uhvLCyGIbgrR44SOi3xD8Y+zomA5t4qV7g6kyrLPswL+jnX06PXKwj6LzoGLSEn7AiIdW2W56GqP6oXmXu92S5DzkbgHkRaY4lK7ttaRu83HpKONDWho4u52S8jDp2/glvtifXev8+6/rfnz+nx5f6d66t5O3K9hIGJrvmvtU1mUITFlL+K/tKrABYHZDFF8pRKouyIkofjUnc24cdMJo0dl70DebLLCXWkJ27EaMqDnsZ4TPDLLbzMvQhQElRhPcInQHYGJDTG+OCLAT5osT97RMatLoo8urgg0Na8qiufrR3XpdKNAyPLGiJpkpADwoYc+IwD8zY9grsMvo00gnrjQAMRsfBqTV1aQJSCfAW/DZWlq70xvUWYMQnpmCX5QdVntzfZJAI8A1LpD9yN++zY8OL+qIAlhkrTQcDi2b7xN9dddSZnQrxWoYVk9BdoguzhElYzNxIHylDl0CBA2c1Og3/X+uHDNqVBIQI0gmfEdtB3PvVkjsNb6KNSI0m5oSBJCRWmSz21k0IGkaL9b1H9ZhoxgXwRH+KpCItUpe0YrQTiXz4YhIsnfZUeNkC8+54O7ImWZ8BUkP5GG3aKC+S//1GUOKzTHPN660oGc5ADgmSx0n+jR41p/kiIVRnMENbvyZv06KcvRM3B/aHgaMUU7Md3zU/iGDyI2yBuJUv7c1Cj4eQ0poEcQmIGgHv3o/vwXsLDRgeCMOHgPz2P3pkD0D3sLpLQsPvOSquf9zeXTuNxcj4nsMnTVXMHvZOWjJ+xzqK59V21p4Ea2n9XVVQVkwrYewupAJ/ZsfdwFeMV5xWLWMafw56HAENyf0S/q1AN6jasCDfG5sM1Sgc8AqAuLos6amYq5jmGU+BRjzHccKU8nYaZxDg9s3oV0KctPvvP38lyHbvMPeqPyxTpCP2D1F7wWQaswn3S0DFYqdGTSr7Vl31uSvkkPJ4xNKtTvnpYTZowyrDnG88z9mDgrPMQ4d//gCfo151KN3xoSx0VFfvYjkNAcM4r906Lib713+nU+e9rEPDuew31TLmt6k5+mKdqCuYFbAXbrcbNPhcfLV19x+QvGW21gYGUrrMu46trXNYsJmUTD3yshczqGMCsR5Be+iIYLTtCLCa3l9/RbM3P7ulOf4Jb0rn96Gi/xuVMt0mpLqzIyQdP1BSEuVVRzsZ37o1A33YcQrxUUbn8OA+evInEuD7sjd7j6ZpPWul2VKtAp7dSs0kDb8l47J7ydKpYyeYD+vr93FkvLq/DHCiaE68uJDRHl8gWER3qpWm+h+Jr4dTKZSfqYKVEepyJ8cKIPGE+f2T8myrri6wj6sm0tzS+AsKxfwComx1ewEuElwOAK9mfLvfl6Y0QgY/qbuPTt8Jvpwf2FYRhFAnpng8Q+Mwj088IVUQkm1C1OA7WNV/S2aJ/RsXlkxobD55k0dLzZpXUiNDANASHXELw8hn5R8Q0LS1EwuDwpFoSIH5GJWTeGB3UiRM3wJNrk2sI+yoQIL0yMO2H2jVH+WPbxgpkAwwkAvYPD6iNPXe/X7XjdgNyvr9owYksAwicWsCrGWBh3TppjX8Jna3xqzouZ2k+zP163+auiKpyApNUlhXlTs3tQ3+eD7CiZVCaTxazhye0Pwo/lmp1Bx/SATO6qx6WZCTSPDGOdgMx7N+9UX8xzZhemVOW/50YTYqOfgl/bJWxaOqiq1CmDIfig9nsuAJ4q8M0tLfDN2oiExJ0IWDmFiooGCHqMzIQlmVDxh8iNu4FL1Q3wWz+LiOVcmfBT5eofWXce2DWHo//QonlS/djUZdOGCP1+XLC2e6bluNAT9Eu/FBab5PEYoV8GT+DvNzbtcPlilovQ7+joR5MJ9ETLV8pILqraT6K9vQURMnHET1Rie7fmIn1mGkG+ok49K6r6Ul9qDj2Aa12dyHnxi+g/d+o2X2OynK5uAf0TfWrKE89iV0g4qmTi0e8XlODm0jyOXDwjf08kYmfWl1XlfrqzXfrqOpedmQ+h2IqaI5idF3L+w0Bw1oyh+5b7ZWWFaa2X715z1mEmIxh7VuDtBJn8dO7GkI4D3/+7ZlDVf7IrUMdZ2+97CUMzs2hc9UZm2YO6Cgf7C47RODmR4O+eQlm5YbALbf1DUk+dtiP0y3tiXxn7+NPw7bmp7cWUidfnM9tTkIApnz4EO3yxdffj2v8xvr2r0eX/ucLENYFvTQj2blJgnPmXZAYIDC/jVJmMxolCVTUXpd07x+5sW2a8xn6VY8KcM2MuP8h2vmf9FgwH+KiKcpWok/NvOz4va11leVgPTd9sxhmEfgcGBvQarDtMR59t/duB+zyX/8lH+JfpGMffdwLMzb3aW9sCtgVsC9gWsC1gW8C2gG0B2wK2BWwLeLKADf56sspvXtyqfxgCdv83BOc/C9/IHPjKCo//ph+5hr+AxYgtwlLvJXgty9KfdrAtYFvAtoBtAdsCtgVsC/wWWIDvAz5NwQZ/bfD301Rf7bJ6sABfMPLFYo+o6i3L+1cCdnRE5gWih1NuizIvxG878CuK4ItJquYRKjEvM92zNuCHe7z1t7Wcd5Peeu7d7n8S6Jd5E/o1W/OiViM+/DIvgq1xnvap7MhPWtw6WUq+fk2l0bK8EHDJWC7Hyxe6H1yv1pfHjGuM6sHm+SJc76hHdnwSwmSZ5rwggSXve14VGXcemkBA4Gb8X2/8GF9/IR//6/RNJCX4omc8AlQIpspXQ+cIajvr4SXLBw/19+u1LtysQbzfY3D4DGNCXiAPrd7A/rJH8Ffvva757ikuF5hrFuEryygODtHb2+cIxlTwNN5tuI7QxSa8VfeGxlufpSc73E2cLisvL7Uvo8IFaH1cvgRdjKqY9RrW89yBTms6T/uEvZpO/eA2ZUhPaT8uzloOT2lZ760qZNY0RnHSGmeFtqzx3CeARkXi5taLCv0yjnBuzAs5+vu2trArE5PeuS4AdklAn9EgUVkUyUWCFQG7ElEgKnsGJqUdw0Vl1qqs6efnEGBhVWGP3lP96BD1NwYqpxn4NC0jUOEswlssjxX6ZVrCGsMzi0hd6cXi/AqmZel2ArKnTp5VyIsKt1QRbBJVZQP98ry9u9Kx0jEicIcAKQLQPJmWhbD1Y+BS0wRwqWZ79EfXFNQhnEHod3dSikLy6GnFwfv/kwtQY35WAJC/GQz8T4DRHXbkcaOYWygQtVX9k6qU5fufQ+hcLSLin0DUUpMqUDZ2zaA8V56TqBwTWGOgfVlPuBz9uqBABPrKstvrQrAyPKdAHMETwjUG7uI5VBC+WDOp9hyWcWqYv5cqafoLTFYi0G61wCfugf1IY6vAbXE7pX5fR9DCKh7cFonrjU6Yh+VpuDmnAAphKoLcfaf7NRtCvb4BfkhK9UXl9QlQUZhp+DxN4D4/Dz04jiaBvisqJ2SJ+INoyZ/Dtfe6MJ+Tj7gxgc+kjrDf+NyegyhKE1BtuhmPLATi7VOXtf7W3BxVmOUxgWqL07Pwzx+8rSDugd3PIKT/poJC3zp7XJVcP//ImC7zzv6R/RHtyIEwfeh8t1OdNCOlUEEuKhZGpvkiPixCFdevNNQq9MvyUxWRefB8kxfjTfv1lmfB/Wdin0DlUjU6z3ch5dntuH7iiqpk7pTJEaxbVNe+l7CQVIpxYawfzpX+QWChjwt8htu8JuEz2oL/ceUccj6/H1TgtQZP/ZWnMYQVhvviQ3E4eqLWms097RPiipWJSvQdJpR943dx9uff058Eqa2BtjS2taqo0/YsK5+fOW49j/ueoF8rMGzSc+xkgicfa22vpo+wxlFt9cy//OttE4esPoj5u5fVgMvm2v+eWz5ja/loW8J7JhC8M/6cE2+0D5aD9Elzg3PqowgUEyocdoygYuSaC8QzeXDL9sznxefnKeRs2IGg5SGMiS/vbHVOTmC6MAF9izYECeAr6r++YRhsGcWKAI/0j4NSBqr0EtilX6F/Iui6LnQL4qNTkLlO/IgokLBfiYsPx3KkKPOWhaP6+hhaO+bET0QjINcXkTPONFTCjl7px+ScqKgGO5AW5oUQ7zHky2SVQRlrb93zPOJSiuE9VouJMD+FawlFey97q++dvDql917XcEx9Pe1GdfsZ7zJEJacLJN2MMcc8bshEiMcOPqo+hT6b5c7J3aXAcaf4EQZVKF6cV2X7+Bg/ZMlKDzvvewxV1wQGlftl4JbnliU71YsjvB7FEkLhLYory44IAQCXERKcCOvkIE7OMYH3W3fxGD63+wD++4/+EatTGxHtL+rXO/Px5dRsVZo1Pqc0Ix9nxO57t38WgzWXNIsYhw/GJI/P3v+wAJkfrRjAMcirr/UhKysYPT3VGI4PwnRakqr97prMUwDYqGIPtk8hLM4XYUGpCAqNwNnjF0GoPCpmHu+8M6h2XBT7Zv5RATLaR3WFAfYtGdnBrnrJCSust2bMzbbOOs3+g+XnihocW/8qQszuR3D1/R97zIrAryfol4np9w+sfxnbffNRElokyu9OcJzHCMBS4d4aJoJGRME+Qsci7Ms4Nvl9UdU+EuSP1U2bkTwwiLpQGWsLoDt46ZxCpDzf9E3GdxvQ20xKoI2iZJWO0fwCpHTHYDVmBfsCgnS1EI7jvWbrFEhnXsae3GegX7NCv4zzkn+Eb+kfCcDTX5j6mZYQjMO7UlA/sEvPJaDPPvDi285+jPecll+m48tmUbfnuI+fxPg0JBSXIW6hSds1n2GxTDakqnFafCyWEz6D+zf263iMSsUtvc5JHrQ9wdycbfs0z/jEdFXOpt8p3fcFJExsw5n6Y4hNStfjpv8wvt8A9mbswvEL76EoI1wnqJnjVOfnZATammMgKndbQ3PledTO1GN7+DbXZJdNn/0PyM4rU6jX+FHjE825LI+px6zDfIYmDY+ZfYK9VPdlIABsPqzz7CuNT+dxxrGc7s+Sx+xgW8C2gG0B2wK2BWwL2BawLWBbwLaAbYGPs4AN/n6chX4zjhP69Y9zruTz6yyRj/yfk1dUDpbbjv06L2tfy7aAbQHbArYFbAvYFrAt8G9mAf4f/acp2OCvDf5+muqrXVYPFqDToeIvoRUDrqwFU3g4fU1FKE9pP2mceenMrdn3lBdBLN7PWuWnMqEnlTpPef064vgyli9Z+RKVL4/Hr1ViztcLTxwYxzaBHYya5ycpiwET+FL4zOi527Lgy28u+Uv1q0J5mftIRg6asxcwea0dufM5AjjUKcBLNbBxUQS+nh8KR91NHCosxP/xTx8oZOJ80e2FZxOL8L2LHbo0c6KoX55ubsDGnEw8n5qJbWFR2CfABEEQghOvVfwID2zYJqrEoozXtYym6TM4LHkHBuehSOzQIdDwREgoUn0E3hDV386pCVG4LMEHVRfQOzer9rK+0L7txu4xggAZX4Dzc6e6ZbIl6DJfvbBmHWM6Ap0EF7ikuye40+Rl4LGq6iOI3PEgrEtqM427IqY575fduoNkJj8qTroHA2kx3goGE7QZGJ122eGxZ2WZ7xrnstA5M/MK5BISWWlzYG5+Fi/krccNUT8LH+rFpCwdvFnqXvyOB9AnoDfBut0bI3Dt3V7MhAXg/pJnsHXfY/CevYK333cqEhr4g9AvgzscwThCS9Yt4a1oUXukYiOVGnkmgahhAZmGJW2KqCtGy1LOBYXPILE52QWhMW1hyKACo5rhh1/hokgdmZOoCtWMCvcPwN8er3O1U+ZnnndqaJi0qWxd3rxE1LG53HRIQuEt4K81b7NPiJLPvab2vPoFd/Da+AQrMMhzeY/0bYRL5oZqERrgjbbJRWxLCcSxymH4LEl5AxwCoYmynwQCKF5LomboW6KA8UDthCpjpsg65pFRW/HW+esK/973mXC0B4qab68sa58UoPnv2/k8wrya0CKw2/N703R5+7/4QrELajX5j044obO02CE978uH8/G9k91a1s8c+BMszdxAS7cT0ORy2Y3fPelS1CREVt0masmylH2HgHu8r7UCbUKIhu3JX+CxmlPN2CETFoYGR3AoIg81s1MK59LnHRQYjErk9DPDAiaxr/izDVsR5+sHLwF0vVb9Udfdgv/61Ev47js/wM7CUr1s80APBkWx8PiFQVcx6C/ou+mPjE9i/9PcVi1AeDKGwidRErUZpyoviTKoE6IhSMOPFY5khszL6U+d8O+XvxCLq9dnkOgt7Wq+UdPPNw3i97IK8P+cfR9bYxO0HPcK/voHRaC39h0Uia+3gt3MjPXOa3H2Fj+Y95U/RU5bq0K/TEPol/doBX/4m/dj4vgc7qQ+yXweXPlPiH/ugEuNkHEMhKU9Kfk6j9767S/qpTH7ClAykqXnJOzeiNDyfHQev3BrQrdffOZmrMBy8w8Z3oPx/yw/0xgwyu10/cnjJr2BeK3p1vKxVKkksGb8hDmH/XRo+i4X+G/Ugc1xbg1QZuqJOXancpg097o1NrjX85jeWj5CybSVp5C05UmMTV+AAwG3nGOubfIx9crax5hjJl8+g8bmeW1bhHs7brbIcvbbkRqR4ppAQR8zdrMRbc1TyEuORGLgKmJEsZcK5gR66W/mlhaRkumcOMK8E8IciEzeje7h9zAyNIOoiEBV+x31WYTP4BJ+9t6g+lSCtQxUXWdeVJqnr2UfxC37pmXvZdwUuHhQ+r4FIf2yHS04UVGtaeL8vFFYGIyWzghRnJ9BXNoODAi0SNtxsseBrCd1vHa5PlT62VMIFogzO2lcYVZel2O5bTufcwGfoyO92LY7Aoub4vD7hU/gvekGIS0XRa1eJlMEe+NaXSP8x67otSNDZcy8sMxsULJhL3zmetAxvICF2ZuICOzFvICyQ6MTePLRWFRc79axzcJ8uf698Hh5BPITA7Sv5EQftiNO8OIzHJB+tq3jClab6lUBlv7XPNvmQVFf7W5zKrEKhEoQdS4wQO83KSoGr7z/tpaHbXBjWTB4vaHxdlHxFVC4oRupMl7uG2hDddlFPCyqzNHrfRHUIyrzjeNq6/T4vRifEYhVyrTloa+hve6MKsRzglBQeZRMNJvGgJe3jiNCwrdLe7wJH+kDTF0zWxaCz4D1jeVnMGNr/fHh1518hTWddZ+2GKy7Zo26p32qtvvsexLvVXz7lvOs0G/8zj3I/txLaD1xDKEypn6tqw3b84qwKzIa/3zlLL7k7Yf3xdbRMiarrb0BKvO6B+NfGG8Fvfmbk0bP/vM3EZKSBr/pN/DO2RqkhIbyEN6WPjMnONQF/jKOYGuO/D+XtT+3+k9Cvwz0j4R+rYETskqzI3Hk9AmFmyOX0/4/9t4DvI7jvPv9o3fgoPdGohAgKjvBKlIsoihSnRJlSrIid8vflWMndj7H+XK/PM7jmzzxl9jJdRI7vrYcucpRp1jFKjaABSRAAETvvfd63/8czdHi8KCQEiUx3nmec3bP7uzs7Lsz78zZ/c1/8F79Ods927nlaRx6+xe2Q9hHDRD1//zLBapvxLqog1LNFcj3xNWr6Ky7YhtgRoXiyq4Cmz9ivR6qvazqiSVvKbZu26farJ6mfAX9Mr3R8GZMtX/g9+x9v75W5g+u6fAP2mwbtMX2oLpmyHYNG1MekfZIyrvU52XjCapdY1nkh+0iy8yGNd9UeSjOf0O1uxwcoesV2zIq8q7YJirMfYtwrb9Y/WdiGWYcDoj5zBZRN4/7OjiggIFp8xjuCw4OVu2as7OzgoHZPvLD/6mjUkZYDxj/dsq7Opn5ZVrAtIBpAdMCpgVMC5gWMC1gWsC0wB+1BUzw9y64/THrldLvJ5VTwr8j8vwH8kzp0xTCRRAlI9EXmfJJivZGcIC7mllsQAb7m8G0gGkB0wKmBUwLmBYwLTCTBfjO7G4KJvhrgr93U3k182pnAYI+zbWVdls/+KlBk9kAxPmqzX1bFCodAagfnO321zh9eVH1FfXC8pGg3aJMuwycAtgeIPokoN/ZrpsvY/kSlWFlZDYWJ+ZgsrMbfmHWP7ca8rt9y4gymAPol+lxqmAq+fLDl+BxfgFYKrAJAYx6AY9TuqNBhcpHNn4eTf31yPGKxHsj9Thw+N1p2SGQGS+Qo09wmKiu1qrjGYGqv4TSwr28RZkxToHCqdl9yAxbDYv/OH7jLgBouQs8PFYi2qscvz9XodS7/rO0yHbsxg1bERgZg7/5zb+pc/Llsw60G19ITwlo/GEDwQY2vrwf8wka3pstPsEFe7jLPm0er6EKe+iXcW9SzLVPQH7rF/4Odk3b5AgkMwIX0yLP8MMIBmuAlMBuwoo9OPjKaXUUQZPaJlEnDXZDbqAziooGkPGnf45KKQdrBgYVAPvY9gcRKwABVXBHdu5ETL8Tzl4WMEnCUMswNubtxpuHfyFAbQMIxL154xwITeipsnmvdL1RB83wRdt0dljV0wheqSnbBabSIPDw2CS8BYIaGy9DxVSJmtZ9cjIElVVtGJIpogmaGENf/CJsGnfC6aFxvHn9sirfBJqpthg7NoqGKgFKpf4wEPbNlA+XtX09qn793SGrGqkxTUfrvO/6+jzdV9gGZDiKq320cR/vDWE2L+cJJMSFwrJ4F4ouX1TQWmSCBxJ93NAi+aq+1qoU8bzcYxAt/qdDBn/4CQAyOFytwByCofRBac4Ct0jVKxVAhSHTT4Cq1jFk5O2F71QtIuO/iobeRQpm2bd5h4L6R0VhkLAxIUcNvpy4zGnkJ0CY+bX9BxAW9Qgy03fB4ueEsrPvqLR5n7h/eMgF63cE4dCbH4C2KsIMXwRR6A9WJKcpVV/6tcrhQYQ4CwA9aq3XVLaLkAEO/t2deLO6XEEsC1Y+hRNlp2U6+40Y6K2QvHgrv0dFXt4Dj8DVyBltxLn2Fhv0wixQGZA+jmWM5yU4o30SAZqh5m48ujhP7OSNsOBRpfpbWlulwEQCNMyvrvvGS4rZnove8mYFpReXDqDGqU4BOARuvpKSoaL2Ba/FbwreVOWP9tZAmjEd+3WW01Iphx4QoEryRwBQw/SMyzrV2VyvfKAue9zO6cPt4WLjfsbhb+M2KhNrVWDa55tPJE+Dwgn3xnuJcqNX400DcezbbKZPSNeRrUKCxV9MuaG0qpDR0HyqQH24TiCN8Lj2ofagEtOj/6Vduc7P1x//LkoaC5W9+Zv7GOyPVRsNX478vFbmNkRTq6wP9sE3TpRMFzTi/O/ftoHQ9mA/j7EHyuzTcZQP+zjz/c0yvWn9t1Sdpl1ud4aEmdpItkcHjvxv5Q+0nTngInWxL1z9shAZlqB8kzG/emCJ3kZV8lHPMeXPDp3tQkq6N0blni0Q/0bIz0n6GPXDXQh2n1R+yC+2Cz2VVv/Mst874o4gT4FxOwdQK78XpvogzMkZhaL4yoER9JUhYof8knwZfCRAeoOoiA8OoV0U4if6J+AesRKuI40CvnrJ+UZxo16U6H0mMOSRJShzO7zcZRCXDIygH+UAlJbmESt8WtKKnMV+8BWferW2D4uz1qIvqhexlp2wjA7hXEk1FsT1ICzkEeWXUwXYrampwFRvD46XW5VdqXZ9/EiRMgXb8c7Rnejrq0L2fQ/iwc7lON5+EjELHsGFV46JQqoomHY5YdtSUWCvHlCDQmgfthHxEb7w9pC+lHSj2G485/MYflN5XAZ4+eNSzQgaRIWZ7WDGAgtaJxYjOLADJ0502tokqqnzowPvpa5TXLIeXLwyaOtbcSABfYq+5/o4LlnnODhMQ7/cxngs16kpPeITX8SJ936I9Wu+hoMH/0nNUDLpOYTTR+qRlewrELePsvWXN4eia7BSlJFDVP3vrK9BTWUrmMuwkDyM+IYgcoMrbvzS+t+HAx7D14Vja5a3rc/GOs/2gn6NfRoNxNLfchBIxp+lKYh1snRK+c6wXffDkrYBXTLbxlyBPpF9SKqs8ppnC4w7Ux3icc1lJ2Y7XOU7QvL/XHSimqVg8RZXVI3k4djlwwoAPiV9tZSIGDVYz5jQTD7XGIfrHKiUlLhepgSwoPDgeexNTVdR2A/qcppSbY4x/xywpfsDOq2Z/NbSrA1qJgj2B3JkcBb7fwGDvggPmcAbJw6D4DMfQrGMUP34nbO/wNYdz4Bqv1TZzV5OlWrgnswo1Qfi/z/tlzkI9MTJd6AHg+oBbuEBCShtyJcZDtywalkA3j3frnwJ69hgYxCOvWEFixdEuqNP/AfPzWsylmfag2XKLyQeX/5soG0QJ/NPH2707bo90O1V64QF69KX4PThl62gb8YKTHa3qetcvTgILmEygO7SK+gfaFLtuD4vy5Nus/g/qbL4ohrIxnWWY97Pvr4+lc754m5bHljO9X8f3YaPjIyoeNzOvgoD09H7+Vufl+tmMC1gWsC0gGkB0wKmBUwLmBYwLWBawLTAfC1ggr/ztdQnF8815SG4BSZ/chmQM0+M9WOycXZRh48jg6lx3vjCzlj89bPJ+OaeBXh0QyR2rg5XH64/f38sdueFITrUA609I+jomf4e6ePIo3kO0wKmBUwLmBYwLWBa4NNtAT5nv5uCCf6a4O/dVF7NvNpZQEMx3OwIIONLSr6QxJSTUjVypLI514trfUoCqLei5qePm8+S0K8OnDqaL3gJEPGaenqtgJfer5dZfplI9k2Gb+YCbJ1ahQA3C4aCXKZNHa7jzmdpr8ypj1kXlKcgJz2ltd5uv+Q1EK7hkrAdP45gTfvj5vPbCB/zpfTCBaLq1l+Ff7l6UUFdfElPtd8bgaL01i7A3O9KFUxGOPhYhzN6PIYR5eGOquJWDIzcrApLcJgQnKNwvUtAEYHoGPiCn5Da+qw0vPrSfvVynGXsQpXMey3BHjDjcQTs9PEqkuGL0O/eneHg1MwfNhjhhLnSYtxbiT9Xeh9m/3zzQdggKDB+2jTd9sCFBhZuJT/homTqNlyrIKqYyBWoKzyhpizPlGnM9792WhRTM5Da14+1PgEovHEd+a1NOFpYIBM6UzHXA8sam3CsoWwaAEPFusE+q/KbrjfZWdapmFnPjFPH67xSqZDTOhvDbLYhYMoPp5jnh+uEwbI8MrAuMA8nm25W4nsk0KLA5V5RdKxpE5XiqFgFkC7Z0IWQtlCE3jug6i3zwDpFIJ51g9dJxV+LKARzu74PjnyuMf+Eno/XWZUP9eAG436uzwQDcur6ayUCNHouFAXJMAXDEOBKF3VEqlE+uuNrapp3Ktp197YJrF2pYLT13Z+FZ1LdNDVYQmI9/R+o7xH0ipaR7lQW7nYexcjoeTQklCOoLxPHLh7Gvk078AeZYl1DLTrPVLcbFfVIff/om1ku6xutAJaON9YfjvjMcVw836PAQL3duIwRdWUqAn7nieeUjzhy6TweW7NJRaG/cJKBDE0C+G4WqOnAjRJVvlge7g8OxTXxG/FhkcpnUe2P22lH+rASga6pbKnrRruo/B6vs6rcEoYkiEXopUugYsI2GowhFMO20Fjm6OuWrmlBqlxLQUAyOq+WgVBs84UyBK5LEaAsDdEdcUoZU1/bRFOfOkfcyi8goi8GyatrUHVD1Iy9fASAv658pL7nhHmpUrxr5boZfaROl+UwcksWnu1/CE4LinHyUofepc7HPx/M/54Vf4HM2A24Wn8CLBusE5GpogQsFXZ00Or7CVxSeZFAI/sHhL+MYaCuHRNDkmeBlgaa6+DpOozkGC8ZGDKsIKOq/mo1IMV+IA7Lu67v09J7H46znwad95+AtaPAPOn+De8ZYWdHgeCXl1sFYgPckBiZJ4DyYfT3W5XLGZ9gFD+6n0M7GQEoxtGAGtd1YPvNer7v0f9hU2HV+4xLgmihKV9S0K9x+ye9zjKuAbXbhX55DTOBi0zbfh99cEujDBSQwWjhFlEpF3X3xARvpc4bk+aBRTGeSBXINlDUcRNz/XDwRDs8p5xR0wWkZeShW+ppnL87RizLVFuQEeaJqY4ANPR1gerzNW/U21T0qV4/5TIJl8Bxub8uWJDig1ppB1hGWb4LbshgIGG0Fy/zQ5H0W9i2LMl+Cn3d19Ai/pDKvxG+vUoleMUCHzT3iapvd5+CGgfFVba2tin/F5GyC4ORzaCiOgN9aXhkAkpKxde8D8w++YgT6kt6ZGaF6xhzj0OcVzvOFfXB2zMAfn4n8KsLopQrA6AyZZaEkYh71Haq/kaFJ4AKqfRVbj4X4T5Sh3feeFvVLX9vF1Hs9cNi70lcb25S5ddfjg9IdFXtHSHfJlFRp+I6QczcRaHix8fQGO6srpUqvjdkcIcu661dw5gca4Jf6ApbvVpzTxDSZUCfLifqAu2+Ssudpql/E/o1BtYtlgPLmlUIX70Ksf0jtoEMbOsZFkZ44MLVPnUe9mUju8fVNXp5WZT6L+PQBoMTmQoQ/q9TneranBIGsO3+P8WFd19Tfurc0SMIi+nAIssTOPXz3/EwBe/yfw0/TEMDr6zny4NC8eh9/xcOv2OFPRnf2dkJGQkjWHsjGpfdOjFSMQrPpTlif/ERje14ITRYtfucQcO+P8vjGdiO0B9pn2LdCizY8xUpIOW2NoR2IRxs9D86rv3S3neybeCgI/r9J3Nr8fo7Q0jzd8Lb+a1wcvOBX/YS5HS3wlNg+Hfzq+yTuylv9hEI1rLcsB32ljZ2IjAAO2UZKwA5+zr8PBiTqAbaDKxYheBBiw0W12mxTtorCHMfbU/F/rPlhQqUZ12I8G+G+73huHS6RtUh2oSQeFpMgpq15NVzv1f1ysftCgjxbsndgtdPlCHG4o03TtUjflGO+l9Iv6xCdwOyAoJxMn96eRx27sGugG0YjgzEqQslKuq+576LX/3qLVUvtK/ntdNHGn0Y/QbbREK/uQ/8JWouv277L8eEaLM1T3xbze7Cto/XoAFaaxvqhM6afNzTnYPzA/kKvqUqNusg47X3ieKy9J+lCKr7w+M54Ih9DmO/Q8PQKvPyxTx2dHSodGhbfU7u5zrBYONgJMZh34aBZZVpcz+3z6bgrg4wv0wLmBYwLWBawLSAaQHTAqYFTAuYFjAtMIsFTPB3FuN8Sna5JNwLN//4TzQ34zLYdbJu+v/1jzNDVPf9X88sxPeeX4SlKQEI9HOb8fTcxzifuTcaMSHuKKzsg6kCPKO5zB2mBUwLmBYwLWBa4I/OAnyufjcFE/w1wd+7qbyaeZ3FAhomso/CF5Luy/uwLPY5LGmIwCrLSlzsvRmKsz/O0W9Han6O4s1nm/2Lbn1M9NbNmGxuVS80eU3Gl5zGY1pGWxUcTDiIsBGh3zZ5yTrfYA9J8mWzIziPwLMjmGk+50kSQHc2qEKncd/KQAWs6N/2S6PqL19KEyjRynE6LsGH4KxAUbhci52x/UoR8lyXjFqNysYCmVJ3aiwKvh4WpbKlj3G0JKw8V75PXL3u6FCH22aCfnVki/zBrjUoznE7YbT05RuU8p3x2vUxd3ppXzbu9Pnmm/7O7V42oPHbn4vHqYvTIW6WDfug4YQ4UejsGe9VIAbhJYasRb64VC6qpAIHLl/sicvFpbYBBMs271ZA4N64BegWtVT/gX6BtUTdOTRcgRoZ7h62KaCpRDqbcjjV1n73arNSgj1zvludgwq1LMdurgI1iQKjPfRrfx36N6d7t1dXNk4hP+DXgnPNheraWtqtamc8lsDHYHezgnhLlqYJsHIN0WnOCjKJFfjlX49et0G/+lyEbuIFQCUEQ/XfStcQNe18ekqOUrKLj61Rx+v49kuj3+CAAEf+xf4Y/ZsQHUOXqBNSAU8HBTfLfbP4XFVlgb8JvmVl+IG2ZX0hvDJXoFrk+MgoIj1ccLXBgtr3qmSU+xAuCzA3U51dl+Uv6pKiLClKeSvW+qGirNcGlhnP5xkwBH+Ph/Hk2jGlFEsAjDamj+X6alHyI8BDuInlioAVoV2LgG098psg7JuXzipoKkzKnxGMZdz2gT6BgjumtQ08P9O7T+LzXupA6IZq0/1dDaLouBOeQUkYbCtV+WYHuLu7W6VjbGf0sVxu3RyCc5LXVM9Wtf72v19WIM7GkHWIbc0CFQYJ2erAdAiELfMNhLdLCsYCLiIzYIVMSX5JQc5rPL1sQDnBLoK/PYPWARU6jZmWVBIucysXyM912mAJIzjUM3EecZY1Kk8sGwz9HTU26Je/WT50GWH/QKsmch8ho/4uK+Q43Npgvb8btuD8O9YyqEFCxrUPxvLOfUaoir8dDTzidkdB+y3uM0JR9nF9AiwIjctD0EQ5/nD6FGKjVqJ/sMlWLvX90MflLF6r6q7+zWVTy81+k9uHhntugn6N18SZFN549Ypqq7q9Sm7p+pj+pynQ3jmZTyqAnn9k9X2eyfaMYw8+UvG3pWkIXLqPTcE50FWU0t0w7C+AbpcbCqt74WNxg0fSwzj1zlmkLl2LqvJKhAjc6u3RisfuC8dvjrQptVz6CjVgQdostl1VF2uU6m5tWaVqw3JzndE9JvD+yBTGXZ3gO+GE5UnhCAiYQnN9L9ISZZCC0yTKBDok5OsdLTMkDBxB5kqLUpbt6R9F59AQ3LyclUp6Sa0MGlngiS0rYnGhsFrdGvaFwp3fRJTfOAL8XRGf4o2YMA+4e6ciNWJYwakE60ZF5T413Q+evg8IdN6NiakmBTtfKilW6eRsekoceQtqxceN+ybi2vXX1fYHV+XBzS9KlT/6e6r38tM3EoLQ3YGILO/AWhmcUjY+oqC90up2Bf36e7nAOzAOOQIBM35ulJsCmDNX70Vn1xGloEwwmNcfGb7GBmxSHT98rEXZlRmICHoMGPytUm732dynIE5dvvVsArz/BFoHpA3SZUJl/v0v1q8HBd5cP+kicOp+G/TLPu270h5NTHooNWbdp3tj+D9QnlGhBpk0NBUqcNe9N0TVNfZfeN85YCEm1Asxvp9HcN+/YjRomRq82F5fjohnFyrolyrbo6LEYu9TdJkkUFna1nKT0nVkyDB8xX6vlreju6hX+f7hunr0l5RiVGYw4PVQTZ6DgvhpXLcLj+Xep/wA7UBFYMZxGAhgdjTb9tN2zI/Ok8Nj3t+YsywZ2YmLpI5YYVWCxxzYx8C2MvpLz6pZF9bH1yOpHUjs6wBn16ispQ7y3IFtoKurO9o6GlXk+1YFqraegy8C3OOR5JGDPxz5qWqbpoIeRm/PZZV+9oJk1Hl7o+LUGzedxBH0y0gsJxtWZaOuS2DvJmtb4u+6FNdPXbb1L2lDDtLpW5GM2IEpVW4GpO5MSV/wwXVr5H57KCjY4h2l9tkPMsleGI+1lnAkLk6Am9Qp7cMJ0re53RBl7A8GI2XLoLKSojMKguUgpc9/5ru4WmL9bbw3bBPZ9x8Za5eycEIGu3giOiZP9R2p9ktYOMG5EGO+qTKwTdT3PXywMDnb1nflYDdeF/tgf5bwoizPTKsz9JlDgx+oCzOuI/+qYWD6ZO2L9TYewz4U6wnrKpV8CfVynXYnBMzjGLid6RM+13Cwo/OpyOaXaQHTAqYFTAuYFjAtYFrAtIBpAdMCpgXmYQET/J2HkT7hKC6x6z958Le35hMDf7cvD8bP/zwbS1Ksg9Fv5XakJ/jhsQ0RqG4eRHmjddbEWzn+o4jLAe2hoaHqWRL/888V+D4uMjJSPRPgcwAzmBYwLWBawLSAaQHTAh+tBfiM/m4KJvhrgr93U3k18+rAAoRPtDKeg91qE1/Q1hbno6DzEraFbkbiymYb+DPTMXdyO0EOeROpwF3787h2dtvU/YxKt4xnDxbpY6la1dwgb8NvITiCJBcnZCvF3ltIZtao84V+I4Ld1Ev4WRMz7HSUd+6O7sxEyZk3sGvZQ4gPScGrp161gcdHil9CctYu229DctNWmef55HvaQR/ihz30y6RCoxKQe8Ydf1vx9x8i5ds/VNs3NDrBplx7+6l9dEdqFVOmaA/9znQWggIMhH4ZwkPdFcxAUCJrkQ+Sk7+p7re75wo8u/UZvHL4nxQ4cOW9w0o977xAvx6TIgMn4Z+PH1QQBlVXGQie5OQsh7vAk80jw3gkfiFaF6XZptVmHKriVlW7KCW/8TZRJBTomEB/ZvouURKsQZ1BLZYgsoZ1c/9nFvzifWyKclqpzQj9akjJOIX80IDIPErQ6agf8sXrHcnKwQKZ6j3O2VPBpC8fOKPUZn2D+m1AtY6vl1bl3wCczVki0M8V9A70qLQIiNyfN6zug1a+00CGPtZ+aVQ2t99n/1urz2lQ1kcANw1sR8k01lH+VsVWHkdw2j965bR2YHmijy2+VvfT5yBYxWAJEGXjiWxUvg8WE/qlgunI1jg0n2zR0W1LP1GhTJIp7pMXeuCdd9ps27miFXwJnazM24NhEV3tG49U03sT9D1wxOqfOeX3q2+fVoBNeEw6Br0mBXhKVvfhwLUCBfUezD+DR1ZvRJKoBnLa+HZvf9u18QEYYd3HF6TYwHOdkd1bHsD/e+HkTTDNxrzdiA64jhhnAffcBrE9dxWKA6PRIufTgflmXaFKulHpkcByZaQ/mt3d8PZPrcqKhGd4Lwn8GqFfpqXT2bVyM7p6vLD/5HHklxYrMGep6GT/0/UraMkOAyHeFhcnBT+dK76qszHncnXCIxjoTlIDOPS5kp+5B51XqtWxVHbWeXIXRcT4B5+bc/r6wf4em59zBAZN1bfdZNO5Mrpv8w70OFcpJW6twjnXMcb9m9Z/66Z2yL4/wPj00flHX1MDZ3j/6LsdAYqM++ASC969/MHgBm6bK9ir9lNJkTaKXpiGymv56nDC0/YA4lzp6v2sbyxjRt/Ofaz3j8qACUJ/tzIQJdwjDAMTVuBbn8PRTA0sO7SxHuRD2+nBYzPZT6fHJeMwj8x7pqhBN3W7YGpoDA9tiMf5+n54+0jZvtav1H39Ix/CmfyLiIp1g1v3BBqrixGdnofJwQIM9rvC00UUMcddUFInAzLeH7xCIFEHtl3SXcSg+Hb6tQtVAwj09hUYs0uUnt3hIU3cmeI+tEW5w71jGD5+vjhS0K4Uh8eljgWLb/QZL1CDXOhHS1v8ERo8iCFRns1euRfjfeVYmOgCF3gpdVGWV9onc6wWTr5J+NX+S/D2Wyz3vRX9oubpO1ygBk0sjZeBAwOjiMvdgxtVV3Dj8iV4+rch2N1HBjy0gPBsba0FZVfPYEGQDGjz7seZKwewbqkF/aHJOHf2tA1Y5KCFN4uqsG/jHhzIPwa/Fk9YZGCAkIJwF18fNj6OBGlfOUCCIPNG502iIH4O63f8KS5eH8L4cD2Gp8rgJxAl7cO2Ij3cE2UNtVic7KXawzA/T3iIECgBRobW1uuoEjCT953/EajI3VZq9dMD3VOiEm+NR9iVgDNfJmxP90RSxuPKr/vGRcIvURTYqxtwqqle7Wc8PggprupVKs1JVcmqn09g8sihUxhpGkVzQatS0yZgmRo0hcHOTlEeDsLCaD81CIkDFvgZjC1Fb2carhUcBwH/xuobtnZpaarPrINuWEd1/0D7SV7zyJQv6kUsXSugshwTXK4UBXjmfcO2L2DDog2igLsA/3j8twIuT6K4uRz+EPVkGczh1t0yoy/kQAnd3+K5GJI+8ySCsjLVQCPrFsffBH419Jvz7c/j9799dVpEKi27WyzY3BUgg5c8bVDwtEiz/CC4+tB9z9sGMjQMhtp8Puuc7vMTOCb0y1kOMlO+iLORo/CoqrW1v7OcQu1i34IDipxdPFFaU6egfdbfVnnpx6B9TLT0YboHxpAx5aMG+7Bcs69YUnUJu1bcq/qZ7zaVY/uiXJke1BuW+K5pfbqalnbVTmcnZqBdYObHn/SxDdxakhqiyk9wmIC24jM8nOJRV39xWrtAANiRn6MtHrw/GOcv9SA24Ul41nagJiAInFmAfbJXjjepgbSJA4MoLm9QKsUctMYydn+mKDHLDBpLlj+J1sABXL9hBbfVhcsX6wXLB8ulbkf0PuOSZZcqxaMSt1XS5m9dnnncjQqr6jHrI6+BUC/TZRxd/wg0c12fh/Cvfdk0ntNcNy1gWsC0gGkB0wKmBUwLmBYwLWBawLTAfCxggr/zsdInG+ePGfx9YlMEfvCVxfCUmcZuN/DYnavD0cudfjMAAEAASURBVCIzZ12r+mBGudtNb77HLVwoCsXf+x7+4R/+Ac8//zx+97vfqfcfMx1vkWdEL774In784x/jS1/6EmpqRBjr6vzfL8yU7ny2e8gzI0fPVOZz7B9bHNNWf2x33Lxe0wKmBf47WsAEf2EFhG6+uTNtvznmLFvYa5PXv+qjo/E3g3Fpv66PmW27Mc6trL9gPb35bVrgk7HAXNCvzpV+6Uc1oqUptwaa6jQ+qiVfBDtSDyYEU1wyaVPI6kx2m/OFM1+4dnTcPArz649/9ya1r7nyT5iLL5/1y+m54s+2ny93OTJzrj9CnJqawJ19mI/yrv0x9y5+WqbrHUfdxDh+9MZvbbv1S3e+3P+ors+W+B1YobrXJ6H0a38pVPCaT5jrRb6jNG4HhtPpsJ7YpjyWjXMBp/o4LtetD8bh40VKPfHa9QEFfMRHSB3qrhag8DymsgRyEOUzlpP2jusKkOl1dVZgjFZHIxi5UaZppjJsYdUNpYh7f3S8qDsGINTXX23T0I2CigSmoEKZz85YpNenq7rPsqghL50/I6xL8NSoKJcQ3zMN9CGktDHN1QbMEerTU68zPUew3EBdjYItK0RFN+T9fFI9duN6AXsFsHMUFJAlCoA7xicwIeqM9W01KhrzruFr5pNTzxeV3QzLMrKxzhFUXLZpN8J8sh36GQ3sakVWZTeB1Qhz6RDt74bBcScFt3AbFVubLr2NSRcvG9yxLS8QnBreK8RJKVMSgOHU7nXVQ0ol0jNqO/wt1RgebLDeG/GjbCNoh5Sg7YiJqlNx9TlZRqiKSUDRHlJknJyFwepcMTL47WJxMXJCyuE8VAr3AFeBaKyKlVStsziNYn3mEkw0l6K4tRzrF+fi346+iYKqMnWqRRHBmJpyQXxYJKqvXwXBa93G8TpDRiX/su/N64U6a2rJduCigGEMBGAYqBDf4tWGE2feRp3AXluylitV4b/59X8IsJY2TTna1j5K2Sb86xl4DxaEZeOyzyACFj6Ctf3ZNmhKp105Wa2m6iZcw8+uVY9jNNBH5dcdaShOf0tBbgS5XEOD8PqBI8rGX1u2A1Od7bje3GTLq8rwPL4q2wQcHixX6bCOMTRfsNqO69954jlVL6lO6Z+UwU1zg78O/JzRP2l7qsTe/9L127jNuE6/oFWrtd8w7p9rXQOpjKfBPUdtAsuGPRBsrG88nr+pLj4mcKR34Gqb4ir36WAP+OrtGojTv2kLqpeeO/iK3uRwOVv7vXrxBqx87BmlqM765qg+sd5X1lhVdZcvfRpL4xPmNSiJ0C99jLHtWheYd9OgKZZ3Xpv99Tm8GMNG/slln4aDCUZcl6C6rgqFZQPwD3TC9mUxuNISi7rSG0iPClT+KSNvLw6+/XPkZQQrUJdA6oocgS9LKjAmYzQW+DvLQB+BXH28oRVyjdCvPjUHV9wvaQ687/cIhm7d8QycBM4tqBxAeEgsIsa64Upe2H8KkfKgPjHOC27yu7OrEQM9o8habUFT0wRi/QYFCoZqL3x8LTh/uUjgWlf4OLurPL/4wB70S1tB5ddNO8bQ3p6FxJRUYXC9cf36CQXVhiTmIS58DCMDwyj3qsW6zBfgMVqM4JhdcPVLAtMdK7QgesUSlJVcVKA+4UYq1TotE+gyvxXLg0Lh5O2DFx54HL2urli15kn84OX/oy551aoXMT5QpvwcjxvL9UJ1cZOq9+npPuj3rMeEANOnThxR7SgVflnf3DzdFbBL1eUGsXV/r6iBRrirfTv9H0bVuh5kvH+dk1PWQTKENXtFxV1Dv8wAoV+2sQTaI9YtRU9VPVYsCsCBSx0K+mWdxNAIeuqss3NYQqPgkW4FaiHd8WW5PthR9hRebvyNuh72c1nmCCmy/AQFxmPAs0lA4GE0dI2J2rKHgrWZ70Xjy/HUZ5zRfrkbl67fUPXtxKu/sCmTsz6fyz+nQP6WYS8FOGr/Tb9EP9zYU4sML1/VfrDMsu2hjybwu3tlNtJiI3GuSNon2VfS2638cPhOUdWdHIJva6sM8OlGdkIEzp07huh7NsE9cQnGB/vwvI+XbWCI7ndRQbag8Li6TvsvziywZGLJtJk2GH/BglIEtWbb/gfpekX//dsf/8Q+GfWb/Rf2vfih/XkMr3smX2y/XeeR9rtRZs1v9je/A9/YeKyJysHE8ix0NzUiYHJCze5wKtNPVJV7UHbQqlDNTLDeUwWXA6nsBxRxP8tRa9cApnq94BMchPruWtXX1AOyGIchNylbQez+7ikCGacq+3AWiOc2LAXb5/ioKaxAMErbIxA97oPDAgSznDYJtE5lbsLr/L9z6Np+tIv6blzVJvT6VKtyS9/AwHPSRoR+GXQ7kpPQe9MMK3rgEuPtHvsifJZsxon3fqjuD6FfBvbJfHxCkG15Dm7eS5XvjPNqx4oFoj7tthCB0evRN+YjAyDOIcJ/+uBa5oNtBwewVdaUqDLL+6PbRoK5AQEBtv5A4aXjyJHrKyt/13Z/eTzLMIHekHU70VV2VcVnfeKH18c43M+lPifLPOsdR/qzvHC7s7Oz+n+qLsz8Mi1gWsC0gGkB0wKmBUwLmBYwLWBawLTAPC1ggr/zNNQnGO2PFfyl0i+h348q3LskBKW1fXdc+TchIQF//dd/je9///tIS0tT/995DT/96U8dgr8cBPzVr35VAb/r1q1T//EZ/+DBg3cc/I2IiMDu3buxY8cOnDx5kqe9KfB5Q0xMjHrGMTg4OO9nD3ymkZ6ejujoaJlNrV89v7sp8Tk2MH981qJnR5ojutpNMDclJQWpqanqmQuf04yL+MJ8A89HhWY+1xkauplPeOKJJ7B+/XolctbRIS+nzGBawLSAaQHTAnedBfg8/W4KpuLvByCxk9y42/mY4O/dVOL/yPNKGKW5tQAuTtk2gO3TZBJCMPpFKPOVtmwj7Kd4tc+vfuFvv/1MkfXFtv32uX5/FNAvoSm+fOXL2JnyN1c+COQY4ae54nM/lR7j/fzxywvvzRj9o7g+e/B0xpPdBTvs4YjbyTJfsvMzU3h849PQatL8Azw1NTWtnM903Ezb7SFVQmLzDRoyM4IYhHwSZRpzTsPuO3w/wn3L4ZO0GI8tSkeETE3sJtDrElE9yxIFwqsdbXCVa1gtqnMsaxZZLg+PxIX+PqTLbwJ/hDUd2UMpjw/Vqaxqldy9O8NxVcCxmQJVE7duDlGNM/POsrdKlCYP/75BAXMa+CX0S5VgrVRrDxUzfZ6rssF6JtfODpVP1k+mZ29TPnBYnZqBwvpqfDlrKX7R04TK8mvqYGOeCVRsWRsI74jRaaCs9SzAyq2P4vypX+mfCsijT5upHmpVX9sBshId6G5T7+X23jF3UdQcw7izQI3JIThx/DQIfhl9DQcTEIAhDMZ7TWjmemWvWuf2ClH5rambQn3jiAJCYhOd1BTxm1fFonOwEKff7bRlgQDtyaZLtt/2K/Eh7iiUtFMX+2LC6UFU1+bj0fV/gpL2MlS4WhQclrB3LZwsnsjqGBWYZkhA6cdxquQtXG2oVr6SeecDkL2xKaJkeR2cYry7vVXdI30+2o0QHMFhljMGpQw9sQ19LdeVv134QgI+27hPenNOyBKVzgP1h1Q8lkeei2rChKvOnHpHPQjiAzPCNMbyWjQkcHPtOQUjUZk3WGBDAoVUTdQhyy8DzcuC0FpUrI7l8TWT5fC2rMa9C6V97X4FjVfGkJK2UvKRgWO/+Helatwf5YUDh99FdFzubbfB+j7v2OKHxhY3my+Jl3r4xjnrgzeqdA7IPW4vPKvAOarS6hCzPVcpDuvfxiX9oQKLdt7nUKWS8DXvg73NjGnodbaDuTKFvKNBPjoOl/zjxLaSaVPZkzCvEUjl9bIM2iv+6+OaLa7TBhHouqVH1fM31UWrWwemxTPmwXg+43a9rtsJQr+v/Mv/rTYb4WgdTy9na78X5G2Ej79Fgb86vqOl7gsxrVtRC+fAAmO/yd5ujs7laJuj6+N9os97/oFUVIvie1RogPIz/l4u0i64KIiWvqamuR8Zy/3kIbkHgt3aBZTLsqnbBni4oLptEpkJFpwpkdkoxHfTJ9kD28yTNS25bzK4guCdhvoIpQ5UuKCmZQAxiaOoqmpVMODEVBSC42UAw6VeAYtdBBSGOiZ3UShOnW2HrxtQ1yvqxOI745PzUF9bhiDPEQyORSgFT7ZLr758VPmd8MgEHDlarcpMpl+NwH0tCH02BVukbegfrcZbov5JAHhh8DJUJx9Dz/VWdDR6YVHwNbQMBMhgjZPob+3G554PtLUvoz2iSi3XwvrzsCj4nu/pwNLEFPiJYm4n3oPFM0H5uCdXJuGlo/vBOm3x9YNLpygaC1BJcNDFtQWnCzrUYAvaiO037RQmar4+cn1sL6iCzHsTH+FrbQNGnVDUX4a2y20YdAnFErfFAil3Kpu191kHS4StCcFokyjbyj1mIPTLwSLXj1eq+keFYR1YJ/nhfeB43+xl96OxcQy9N6qRsCcWAyXJYrdaVfdZZ7q9SlTaG+99ErRlmFcLKuomVbvF8xEMjov0REXloDrX3x7er9o8DuA5fegXSiU5LG2bqjM+m/uUDdnm0+9qf8i88Xd1W7nyYfWD/aqs0tZdXV1qH31GWrS0MQUX4bMoEs5iu93L16KsqQ6tl05jlfR9iuLDcPHo27heX6OA4UaBjGNEvT16ohUtY2kIjBSAXMBX3e/SQK22jf2SgzUY9KwFjE/otzPJVUH69He0wcI9+/Dab35uf7jD39r+3Glsu4yRZ9pOf0hfa9n1APprZTDUmcO4JteeITaiwnSm9PMIF59/9bcyaGT6ABsCt7x2Bq0cbTznPdle6l4OOQ+ju9f6QsPY12Rc+vKO4Hy4jAeiaawfMb6iuCw2io+twe/fLcCatCycKCxXg7Qso3XI9MrDQMgVnCvuUnbS5+UxvJ++/qGivFuEczekIBsC+3D3rrOqU39HBsIckWskrP3u+ZsHeRkHG3CACX2uo/85CXsicP6119R+9j0mM4Nw7Lc16OhqRp+bBVOWeFyS/1/Rweyn+au2WQO5XNbUW/stvH/av3OwV50oldvfL+aBx6xf+aDU/VpVpvnQjsftHMrA5e5CG8zMy2aabKd6e3vVdsZjueI27tPpMw29bjCXuWpawLSAaQHTAqYFTAuYFjAtYFrAtIBpgTktYIK/c5roE4/wxwj+hstzsJ//efaHUvp1dOPWyX/+/zrVgoFh63MyR3Fudxvh2O9+97v4+7//e2RmZqoBusa07MFfPh/48pe/jH/913/FPffcAz7zNoY7Cf7yOTAB1qeffhrx8fEKcD127Jjx9LZ1Qq5UIE5MTMSJEyds22da4SDoF154AXv27MHy5cuxdOlSbNmyBVlZWSgpKQHh4fkEAsN/+Zd/idWrV6vzzvXcw1UEGJ599ln14TE8H5eEqXksFZTnCoR9/+Iv/gJbt25FeXk5mpubbzokOzsby5Ytw6pVqxRgfPny5VsCi29K0NxgWsC0gGkB0wIfuwX4DuJuCib4e3uwr5PcZP0xwd+7qcT/N8yrnsY5fcUGmzLiTJfJF4l8AZgninPbVuy+ZUXcmdK9U9uNU5Df6jmMoBD/HPHlp37Reqtp3Wp8nufBgJ0o6JwZlptPmrxftxoIZt6pQJvWuzbi2Imb/8jcqXPe6XQJ/t2JcqGhNOaf0JYGtwj9flxBK9I5Op8GqvQ+AqLxAv+ePXMWm/KC8OYbpxE7JlM2x8SjR5SrM0U9lmVrXVQsdiQkqcN6RkcUJBK0OAcdorpGaITbnhJglvHyO9tm/DNL+InBHvo1+jGCZxcKWhQ0pYFlAroa0mWd3rjjA2hXnkMgNWCZDUxRJzB88VyqbsYkqHwSUGbgdPU6fR39G9nLcaixBuNurjhwQ6Clng+md2I6hEKil38NIVEJePfQWVF4dFGAlT5eLxsqivWqw+VMSqM6MlX1BrycpqVN9cKaeivES7BLw3D6GC6pnKgVV/k7Js0DpUUfXAO3rV4chDWZIeh3GUSb3P++yQg0NLeitGzYBn8xHuv8N59IlunrW/lTBZafutZBrMsOV9AvN1JNOHGRVSn4hICna513ImkgGu257ah5/ZqCTVmGCO+2+zihv6NGAXDpHt5YFhSiyheBIwaLlLeLzfXToC5upwKzHtgQuekh3PjFcdyfEq0gLc/kMAy1dGP/5UMKOLNXiOWDm/UZuQqoe/rRPxMl4qPqYQ7XjfCW8eEQ2457RpfglSsvTwPLCVM+uXqf7TgCg4kyLb1zdDZWhzagTwD3SpnWPnAyEvmFb6jzEFhO9g6FX0IH3jtfwsuZdwhfsx5UfDQGllntu3hdU2ORtinVGU8DfEbol+W2yj0SnVeqjUnZ1nntYfesh5tcN9UqjYFlquDkBbXJaCNjHL1OsCxt1b241lCAvq52vdnhUuezvb4cje+rNttHpL0JAVIplFA/6w3VEBnsIX/6BeZPp8s4OZlPToPtdb1jekPD4rvmCPp6jbbUtp/p0Jna72Wbd9vg4ZmO/TDb3UYDsHDBBqVybG+bW0nX/vpYF+gzSHpWt4u6rjz3Hh8ZRXaqr5q1wP3ecCzss6rOwnUMoxM5GG/Px2iKL8rOF6lTf3lzKFwmpU2stw5MiApPQHhYlrqHBBLvWymQmgC7hFkZjL6N4OTwqHVQCaFUXtuEKLQC4YgMtaYxMNKj/BBVlf28owQeHYW3/xD8RMWUgypc5MGut38EuvsGBfq9IQ+r+0EoOMV/AF7iw3tuyACGEA8kJQShpqnbVm4ImRL05MCSnv5RxApsPtoZioH+6zKQzg/jFV4oKryBlam9OFvYDnefcDzv9wTeadoPtwY/NEifcJ20k/Grtykom/2OSz2dyr8dKyzAaKS0a9c7EBg6gMjwx/HrQ/8f9m3egRNXL2HPQ1/H0fcOK3tE+LcjpWOHguCj4txwrbRPwaOh6fdK3SlW4C/V4eNTfFR+Mwe3ogxdCPQaRr+8qIgJ9URm+hdFMdgZBUX5Ks2FqR5oaRpSoC/rjFaG587xOH+1nYMXJtJCMNjdrvLMshCyOkgpGG+uuAe90a4IGnlPXrKsQMQ1H1xuOgWtNM06oyBiaWuOnjyNJUsDUD80gcrqPlsdzcrdgAiffqXoOrVmAcJGxRfI/WI5ZrlYudICp74C1U7rvoPKvIMv9r388xair6JZAZBa8ZTXxn1b/CzIF5800tarzl9YVY6o3X+iBkrUC6s6WtWA1cv/B+JiViM30kUNQgn1Xo3TVQfVgBANvjo49ayb9HH0OaVdV9X/Na1mzwPtIdtZE5tlJ8u+nplgpmhDXU3ov1KA+vNnsGfZetwfHKpg96aNOfCrblaqvxML07F1atVNAy5mSpPbCXAzLInzVPePvjj20SgFanM77b/YOw1d/hWoahjCqpj7cKrs13B2dUGAAPTBTjEoGqzCWN+AunehIRFyVCnaproVaMxykuI8qfqXq+/7Es4WHMZS8adNPZ5oaZ7ePvK/rh6sw/5IYMYK3J83Yes/hsuApYHB6S/vkvOehlb4ZT9TDzzTfcSVAtfzGln+a4/UI0VYY/aFOCiB/Rkeyzb2l//VrNpmXi8H0jAv/DDQJsaBM/aDvZg2j+OLNarU1DaWqvaMbRB9Ml+KnW/LV+kY1X35QE9Dvzyex+ptui3kuRnHDKYFTAuYFjAtYFrAtIBpAdMCpgVMC5gWuB0LmODv7Vjt4z3mToO/6Uk+OPndVHx1exiOlg+gTQYI24fx3hpM1t36O037dOb7+389sxBLUizzjT7veJ4ym5hFnhUeksH3H2UICgrC+fPnkZOTYwN+Ccm2ygxUBFgZ7MHft956Cw8//LD6n8/9BE15zKJFi/jzjin+8tnEvn37sHbtWnUegqt/+MMfHKoR81nHF77wBfVM42c/+5nMoDb7+4DIyEi8+OKL6ppHRkZQVFQkM7U1wWKxICQkRAGzZWVl6JHZqOYKn/3sZ5XyLgHoK1esA/BnOobPSr7yla8o2Jdpnzt3DteuXYO3t7c6L0FsCgjU1VnfUc2UDoHf3NxcdS9oE0ehvr5e3WP6zvDwcKXqfOnSJdszIkfHmNtMC5gWMC1gWuDTZQE+a7+bggn+fgDwapD3Vpcm+Hs3lfj/hnntcLbCA16dk+gZn/uFXpxXLN4rP4nC6vzb6mTypSTBMw3C3I5JNZgz27FUSb1w9bhDFTgexxey9rAet2vg16hyxxeufGE6X8iH6XzYYDz/h03L/ngNLdlvv9O/eU0f5r7f6fzp9FlG9Ut2bqOSmoYq7G3HcmEfX6fzYZb6RftMaRBi+zBQ1kzl33g+gkpff/y7NwH+PLeeVt0Y3y9shYJRNIw7eO92RJeVKOjXJWmRgMBjCs7kMQR8Ga4RZJaHABkC1RDqPCngJqFfApz9As3SvkaFXHWQg6+dW2RaY1FUXZm+AdlZLVi8yFdBvzoqp8cm+GUENAlPHTn2voSvRCRclBDfo4An+g8NW+s0uCRYvNLdTUEuGvylorCGiRmHcCmv756wKJxvb1FlnjZbvvRpmxIpVYLP5Xcj/+hryke57BxRUJhWRGU68wmzqXpzUMf5hgobwJslNuG07fW1H/h5IxhnPN99S2IUjKK3Ecq1Dxr+7unLRENDpUBs3UoRc2OqD5ZnRynVSm5jnSf0q4EwBYAKuP3oblG/ExU+Kvp5Rwiw1z88TfWY/oLA2HvXPlCK1HnIjEiA83AXWuQBC+8DlaP7BP7RkEzQ58LQcbYLHIFtnGLJOLChv6pEqfdSLbNieAijfq5oPVevT3HTkkCO+/AC7Fq5Dj94+f/Y9hvLlG3j+ysr/Vbgrdb96lfnOavioI7D42iLoQE3gRV90BfYBF/PpfDoKcY5eVjUcb0W8BzCdoGXmO8eUaCkOmb7YJvtnuq0ZlqyraRNgpatxs4IuafvKx3bxydMzanPqfquA+s+23k+pNP+qKZXplg/ckxHcbjM9RvEpYNnb9pnBMn1Tt2WE8JeF9Yiyp+iZFvaj/hFOSh493Wk5KwBQdf05RtmVbhlfd2UuwOxofEO6y3PR3+pfWZdw1nb1OU6L1wyP3w4Zx8ID2ofw30ayt253cthP4JxtI/lAAQGtim+cTKtu6i28s+etqna+f6XvWqto8EXRnjYeOx816mgOlsatBGvV9tqrnQdtRH6GKPq7xObYxWQS8gtKdMXLgK/TnRPoNfbCc0NI8hwdlcKvl4hTnDxWIpo90J4y0Pf7NAPBnhcqBrEuOcKG9CZE+CHMAHiqUBO9dhQy/1w6S5W0OC3l+WpdkTnxd1JoNc1D9nUjOm/Kht6ld/KSLCqBvO+hITFIlPakAMni5CRvhuBE6WigusGwrtL1wRgUIBPD2/Jd9+4gsnZFnKfhxxbJwBsRt5ejAclwd3LGwHRgdjr54OqjBQBSatskB/hv+gluYjxG0By5BB8BqsRl7sHl0tlUFSaG6oulEArUVsHyyzE8YoS7HR3xcZ1u0AQkfXyK9seQu+UKAi7RsDXEosRRCA20IIIb2ebejf9DH3XxMQuTD44ivr2CdVOE0akArFPYwQ8RSm7qbkNXsHpcHNpQVeYD0JHR3Gw5pKyT9KCPLS2i6pwzzCc19Tj6oFj2qxK6d0/xgO9IoTKMu3htBzanmxTGfyXNeHi6RIF+44PWTDU3QG/eF/4tCzEUVFup8I0+xsZGzaiqKYQzi7jaMxoxAuuXwIHYND+Xk5W+Jr9i9XLLfDxftgG449PNql2JCJ1JbwFzHUbrlXQd09vuap3Y8vCUN48qtp4W8ZnWGE9nWjqU3AloV+Wicjdm7C4YwgdUxO4lpCBrZOj2Bodj2jp11wqL0FwdgTGa5rhmhAPd7FDgEsdujrfxPmKJlEDrseFGwdm7fsafYvuq7C/wo+75xU8Kv9XdB9jPgMNZri0m9TbHcWbC/olADsiCsdfue8RdXjPQD9OyTVmL87GRH4hrq9cjfqISJQdfH1O6HcmP6hhVvYdOBhA/2ZbRqValhX+jwzxH0Vi8GaMTTWhStS3wbrr64F9m3aguLoCnaL4e7qqCU4ZQereE/rdsH4L/vn4QdUX5MABP5crKCgoVXVzbCoUfQPd03y9ttFwa4PtHnCbhn49w6IxPmBVC9bQL/0269eBI+0I8H8Br+9/WyWz6Z4/E/WXGjQn+iE4K1DayXpbP4v3nXW1tNxJlRXmLfi+HYjcvgTNpwrU8bp9it79GCB95G8IcB4v53d67FEFYrPsqnZGbMO+M+sjf9Nuur2h3+DMIdxP+zJNHXg/9HY+4OOxXHI7j2Mw9gf0cebStIBpAdMCpgVMC5gWMC1gWsC0gGkB0wLzsYAJ/s7HSp9snDsJ/hL6/cNXE20XuGdFIH70Tqvtt175OMHf1DhvfO95K/yqz/9RLtMT/PDOBZnhS54Ff1SB77Oo3stw5swZfO1rX8M//uM/KlXYxYsXq+324C+BWv7/r66uxl/91V/hW9/6lnqfuX37dhX/Tin+Pvnkkwr65buZH//4x9i/f79D6JeZ2LVrlwJbCdEy3myBzya+/vWvK1iXyr7f+973FAxdUFCAw4cPg4rIcXFxyMiQWRRFXXg2ISXG2bFjhxro/JOf/MT2/GSm8z/22GNYsmQJKisr8Xd/93cKFL5x4wZOnjypnrckJycroPrdd9+dMS3ew8997nPqeQ3P2d0tDxMdhKGhIQU087oIekdERCgbnT59etZrcpCUucm0gGkB0wKmBT4hC/DZ+t0UTPDXBH/vpvJq5tWBBTSES+h3JtjNeBjjEU6Jy12sgJzZABL+odCgJ9fZqWVHVm+7XWBSH2/Ml17XoImG9giwOAoB/q7Y5/lVrAvKQ7zAzBq01UtHx3yYF+6O0vsott0OAKqhpY/i/Hc6jeRn7kFwTuKMCpN34vzxex6dplZJ6Ffb2ZHtdB26E3mZKU2PLFHgex+qmSnObNsdQe+O4p8pOm7bzKm0e/rHZwTCXIZEBU6U+BgIrAyFxmLNQBf+4dI5jAu4GOcXoD5tCxvh0u6t4gVGxeClI28j3s/fpvb7t/nvKfiX4Cy3v3ymSsXVXwS89LVTKZUKflqZjUtem/31MT8Mdc3XFdjAdQIO9oFACYP2H/b7qbBH/IGAsg4ayOFvQr+HutpQOTyI4p4htHQIyCWBEB3LDjt5j6x7Cj/93XE4CyT0tfBoBS9tahXg5KlncP4/fqim0SYINZ/gqDzq42pFNdYY4uKeQOEVq+KqcbujdYuv+zS1TPs49N3eHk5oHR9AWdkN2+6+4UlUdkziUmm7AsZsO2SF8DBB18wkAb5GpnBIwNxgi5sC6JxGJx0+DJnJHz+7eTMOXLuoHpDs3RKPNy7VqHXal5BL88lW1d4Eb/8MPMNjBAqMhHekqNWVW+8H88U6/eqpV+EcFKIUgksKrxuza1vX7RS5F++QNlypvarAI1uEWVaM90CDN4TH05ZthI/Adr7djfBOWIa6i1ewNsINJ48eEAXkWoSvSYPHcDymhtsV9MvrGhfqt3/RAlSdKZ3ljNZd9JtfTtuEUIGi09OzsdYnABb/caxfvFpFIOhrH4zQL/dVj0u5bbqhwJ+E5U8iLakOxfkCuYW5K8iOcXT94zpD0t4HMCVTUGlQybr15m/2B2IiV6C9o0rd91S/cBRNjqDFK1TdI5b/wb5uBQSyj6H7GcY+hRFgZX2lr5qp3trnQANRejvty226b2H0MTqO9jH6N5dGP0O40ugL9D76Gd1GEPpl0GVB/TB82fdX3Nf+iQw6mV+dNSQz66q25ayRbmGnsY0wHsb6VddQDKpsUk2TSrfWzxiWBnkgIiAQhRXiuysGFUwWk+autlcEeKHiXBECRRmjeipLHmIXKSiPgxQIU095NSlleZa9S6drEBZYo1Rue90rcOXwaUTEe+HZ2KX4ccV1BW8+sN2i7lP25r04u/9XSF26FgHu8QiLfgRRI1VIWOglAxNaVNYfyBYgL3kbCi9cVpDy5mxRlQ27D2+dsA4+aGmcUPCrl4eAc6L2ScB1eFwGhsn6gkh3dPY7oaWlDsHuxQrC5cCOzpgFaCk4j2W5Pqj0cUWas9STDXsVoDpUexn781vh5+mC4fZilNW1CQzshA2PfgsuAkT3ttaiRIjaI6IqOyKDZGKTc9Ez1IG0mARsyVqOmjaBTf2i4BIUiO1hwXjlwKuYyutDxlSi8mlhMVsxgR4MygCM7EXb8NY//1Yp/LIdI5joWtmjoMe+1m50tNYgOC4Bq3qXqcEWzaK6QoAxKGwlOpqq0dXbCQ78m2iiarE4BwkcCHVNBhNMSl2NSPRQAxLY1vFe0c9R4ZfKvoECXFL9t+lEC0KXeqv2m224UbGWA0MmOkvQHw0sS9kF94rLKHuySw2Iycjyx7miPpsS/ejIEly7/rqCvZnOtlQ/nLvRp9rO2rIryC8oUvkjuMgwUjGKTgHO5wr09avTklDbalUVoV/gQICp+jalKn++vhZTraLGLu37ocobaiAFB630F5arOp345LPwLutBiks/Jt02Y3eYi1IH1n7F0fnZNzl+5nUFZ7tHifpszS/w2v4DCgIlCMo+idGv6DR0u6R/z2dprPs8r1YRdnQs22r7wRpUjnfxdMXOBan40Ru/Ver7VKJf4+GFXgFELaHhWOsdgWtS+r3aexVE6yhtvY1+MEbKISH6mYKGfrlf+036FrYdLVI3ShvykZWYjHrpY44PtKBJoHLed0tALwLTH1RtiO4vcjYJDirT7Z+/uyjgBrujtW0SCxNdECv1hX4+wssDowLvU4XXUQiNTlDtE/cR+s39n1mqnPI32w7L+ARWCpxeVh6Aa8Wvc7MKkeGiON8Rj7OvHlP9VrZnVLTxTknGqUO/A/+/sv+yNFkGRjz8WbhLH8HJeQDe0atUO6DLEf+TpL7wDXSdbkP/gAcWXD+KdQ+72WafYDymrSFfAuy6vPBlmxEEZlyWcx2MYC/tyH1sw3gM8+qo36yPNZemBUwLmBYwLWBawLSAaQHTAqYFTAuYFpjNAib4O5t1Ph377hT4aw/96qt1pPr7cYK/X9gZi6UpATo7d2Q5NDKBk1fnfiY135PzGfPy5cuV2i3B04YGq6gNId6ZwN9t27bhRz/6Eb7xjW8odVqCsARe7yT4S4Xap59+Wl0WoV8CvTMFKvQ+++yztrj9/dNnnbQ/Ljs7Gxs3bkRbWxt+8IMfgM89dOC1UbWXcfichXGonOsocGD0F7/4RfXc/ve//z2qqqa/g7Q/hs9WnnnmGfX+4Pvf/77tPYKOx+MTExOVCA3PSxVmR4HwMOPl5+eDgPBcYXBwEIWFhVi6dKm6po6Ojhmvaa60zP2mBUwLmBYwLfDxWsD47P3jPfPtnc0Ef03w9/ZKjnnUp8YC+kUiMzQXNKPV5winxLaJUmGgi4J/a4sdq/8S9KVT4zn0y0Xj+fRL+Y/SGI5eSjp6sbxhajcC3ALwm6ZXcKLz1EeZhY81LT2V8cd60o/xZJxS/qMEf7+98BsK9qaK3EwhKCtzGvhLlcakvnAYIT7jsSzTjkAxY5yPel2DDMZ0b1Ut1nishgKM2+zXo9PX2EAd1msNYeh4liArxMnfBEoIrFGtcEL+cBOUre3rQe6q9ei72on/LBU115Awga4W4cS1S0qxlcdRvZUfKpwS+iUsTFCDEJGGhIzXTuiXanmuIRbbfqbDwO0pC7MVyEGAhqG3v10BEPQTGrow+iTGIcwUFlqI8OCVNjDGqPbNa8rJWa6mt2bejGGnACghzi5oW70OkQNOSJiImVZuaLPg7By45mThM20dIOSsYZTk6iq0Z69F0Tu/toHmxrTns65VRh3FtYcKHcXR25oE+rK/v/etDISftwv6RkQBMWypgt6OvmcF5vRxXNofZ9yXuliUmC/2YGBhgIK/CPxQQXB10EakLqi1TfVtPMa4znvGdmX/uVPqPGt2fgZeA3FoG2xSbc3iyDhJo1bt4z3OTEpX9qQfMUK/THNkrB2PL0hR05Jn+vjCOcQXNS1W4EvXBy51m0IAq73TGyui16GwusSWLT5E0vH0wBPbTlnZuuMZ5GzZreBV7u9pa0L9jauybESbsOeN1VZwekny47Y2mPmNTN2AupL38MJD30bBjTMKvBmorsHib3x2RrB2fUYu4lzd4NfLB15ucPK3ID40AieKzwjs1C6Q/SEQBpyrLHDK8n5cxaI/iVPKyX4R6bh88iySPvMkNnlHo0TAQYJAMTuibMATr7nzapkoN3diqPmDkeox23On2Z5+qqr4Ito6Km2qu/QXPGbL1s8jNCrBpsrKNI2B04/z/sfuWY1TP/m5cZfD9dl8oh7oxHtn7wOmpBiwf2KvwOvwJO9vpKKqtivT9hTba7COtrqd/g6hdSpTfxyBdWvDmm8i576NNtCa53VUpu3zo+MY2wUvp0YsivSC63AjkhKClLIl4djYAHdwgEB7xwDqej+wCwcGlDYPCwDvjhW5AehsG4WHaxNa2kcxGrBMQXi5vffjrav56vQZk1JOBGBfvOib4KCsiRZXpQRccPm8ajNezFiC91oacfn9h+uEyfmn1WftBHZmdqP25CVpX/yRk3kP4sMjETAyjGafNFQW7UdChjemxqbgPOWMRe5loNLw8kQf1HVYB4YQ9N23fYFM2ecuee5VIHxYfB4yFz2FouL92OArSraFF8D6mH/prALwamoHlM+jOm5L5VUEjgxic85D8i9yHP2DCRjyb4aPsxsqKgewpCECb+b/J1jeH1m9UeUtWnxUd4dMWRfujfiQePzNr/9Dgads+wgYM9AebBOpSv6HcycQO94Cn8iNoi5/ToGkhKUbim5g1ca9GFw9hJCqXngL2BuKcgUjExCmAi/V4VNjAtEhU+V59zWiok3sK23XuMeE+MAhPLjEou7d9dLDyMlywuJMf9SUjShYmvWJ8KDFvxVNDdZr5r1lu802JCnM1QbME+AM3umi1E8vv96Irm4XpMWKAnTTNRSKsm9sfT+cfVxs8dOjAhVUrNWo48KXqXafissEVdeWZKN+4HVMLdlpqzcs1729H6jcK0PJF7fres8888UJ47EN2LtxG67XW30c6y7LTan0X7jOMs4XChwgNlXXgMkh68uFFx/Yg9/92z8i1XcSb1aXS5s2jgBRoicgPFvQPoJwr1Y+nin++sUr4L7NA/cGPYCa9gpb/nV84zXpbTMtH9jyjCoTM+03Qr9qpgOZTWFyeZZSnedAkjWeXtgo6rkEgNkn6pbZDWKnZIDP5DCOvfHKTdAv/z/y/tr7QfYBNIS8b8s67Fq9TJTnm7EiKQ2u92yxzbah85kZsx5ZCxJQ0VyKh/OWqIEyUuDQ2dujyh3rTLSTMzoCk231gsfyHIMhC2TA0QGbGjv9EPO0ftMeHDpyFj0d3RgY6UFTTxtWZT5lU3bPTfYBQXgGrldUt6n2+emcQUz6LcfF359XkDz7CMmfWYg1wU44J/fzRoW1f5T9ze8gQqDpwSuiVhwnA+B27FK/h0c7MNHahR2evmh16hFf4KnOwf5X9ZGDaHnvhKjERwn824OgzFTcN+oG9jFvyMuh/roa8SF1GO8qVuXNrcEP+y80quM5AGfCPQDdlRUIDg5WZVbXAfpqrrPM817o/+hc8rduD2lHBh2Hsyf09fWp+LP18dRB5pdpAdMCpgVMC5gWMC1gWsC0gGkB0wKmBRxYwAR/HRjlU7bpToG/f/tkNOJk4K0x/D/7W3BQ/jvbh48T/P3rZ5MR6Odmn4WP9HeQpP/zgx/MOPlhEycE+vLLL6O2VmYKNITZwN9XXnlFgaP6vz4Pu9Pg7+OPP66Ud6lWe+DAAUNOb1596qmnEB0drVRzz549e3MEuy379u1DUFCQUvctLb1ZIIXXyWd4BKEJIB8/bn0vaJcM1q9fr5SSGxsblU1nUwbmsZs3b1ZpHj161CHIzPOeO3dOXcdM0C+vk9erVZCp6jufwPvOZzS8b/SlvKa58jufdM04pgVMC5gWMC1wZy3A5+53UzDBXxP8vZvKq5nXD2kB43SzhCDjUrLwzn/+UHU67ZPWL/+N02brl+z2ce/0b0dqUlSSJPzZNXbzH8w7nZ+PMn0NGs2WJiGkvpZOUK35TgXeb/3i+KM+ByG4jypQ4ZlhNvC3s/AaCP8OtVhHZVKlcSbol2lR/avlmvUPvH6Zzu0fd5ivSqyjfPGPo30glKMBG+5LW2ZVKX3e8zEcbz85LToBuZKyAgVUxAe42QBOgiE1NZV4+v5H4S/KaP4yLXTQ4hwFWv3ywnsKHnGSlAgGEx7JFBiYvwn/EnAgLMxlR9TCGWFAP18LCi8ev2l65u7+JjS0lNvATQI2hDg1yEl/RIhQ/9YXRBVdAhwayOF2Ly+ZnlzgsnVLLXjzah3cRGWR+zW0q48lCEwo+PzBt+C8Pg9X8t+8CZQYDgnASME5nBdQxlVgqkgBunjdhJ1zRvoVBL3wgYemwXc6/bmWWmXUGM/+PnKfVuEk4EWwzj7Ygx0Eis9e6UV5/bDy9xEpCSgpLFIAn/2xM/0mmDUkwNzG1EicPlJvA2U4hXZl2xVR6rNCQSxL4b5UuPTFI0G7bWrsTJf3jGWVnU8uqYiZHh2MzQL5ESAn9GsMjuoE4Sg+iOE1XhZQjuXLRaZsL61vRIPcA8JHVN0lMGOcakmDottz1wvQt0J9TgjcrssU/R+BGqYfvH4N3OS+0odU3Lhig1kZ1y84QgC+NlUumFdd97at2K1Ua7mNtprySEPwpiC8t/91lVde88jgEAYKb9wEfPEYBoJ/4SETcHMLR3ddNXrkOl86ap0eK3thvIKqfn3w16qusY4Zw7eX5eFST6fKD6cs54CLgYYQdJSUwnWkSV0nfWOhKHzqetN88mbwO2ZbLp5Nfdp2LVQvNg7e4D2h7QnlTqUvUhAUASf6zoDQaJx47edqSvr05RvwYOdyNVCj+b5gBRXzOJaB+bYJju7/U1F7kLLvEbSO9iifotV4tS14H3Vfxdi+zgUB67gcOPD6uz9U/oFlZnFCNi7fsMKq+hz2S6oXB1eM39TOGKFf5nsmBWz79PRvexVivd3RktdM30e7G5VB7f2jo2N1HEuwTCk/Zp1WPsjiBRECxZj/MniiHe194tdFCZYKnisW+OBUxQgy0x+3wdJM11oGnLH/3Q74iOrG9aMtSu23v6Mame4r8FartSwz7jaBxAnz/fa1/y3p7EJQYIKojBfCx1tUNUV1lr6YdZF54717JtoH4zKQxLe4H789WqvamN1bHmBS8GuyKj/0DIjqrkCkvZ0WxASOISUuEIevdotqto9SnGVc7wgvrE4Kxhun6hXMPDRgLcvnj72m2i6em4Na+HnzeqGqa1XdVmUPKsJHTVqwPjgRtQKYHqwsxMMrN+D3772q1FUJRk+5R+NM02l1XF54lIIpOVBmw6psFDY3YcyzGS8fOKPgWwKvghHDyzcGxZUlyn4Je2Lx6stHVT1OiF+IcZdwLF/fgtKifgUF774nGJe7ynHjl5XSdxEV/85wUe0tV3WBCr0r/VbANbID1ZW9qKodVtB2ZUOvqpO+HheVcntYuAzcELtS4X9obBL9ol7SLK6Avowf1lOCoxpE1QN33KNX4vgRqxovB0vVXimGn8SbENi5p996rOfaSIxc68eU6xRCpMzHx+6wAZhUEmb90kr3ejAQ7wvPx35d+6ATesqt5+B2qpTq+szfOuhtrO+Mw8CXAvQHHs6uqi2hn/vq9odxtqxIwb6My0A/P1JRBT50DwgIUL78/EgDHs0JwqnqXnzjwb343fXLOHDj9qF9DlwiiLo6abdqH/dt3gH/7jZMtlrw9oW3p12T9k36mlQm5/jiYChjf5XX9uAX/ue0uq+ToJ3Zn9rT1QO/2mr88/GDCvp96d39oiyfpdpP9u3YX/NOvVcUuOPVgKu1QWtsPo19Kt3W6XT18tnYaFXe//nUaZS0dKj7sDQpCldOnlJtDaHTEYHQGVp7a9QAGd6nc0XWlzs9cm4Glrs1kp+EhIU4cuqw2sYv+sGrRQE4W2BV39X9JMLIwU6TGBzxVv6a0C9ton2hToDQL+3D9DUATDXghGx/HD4uiuTSli1Pa0FRVQBqDpQhxLILQyOlCN77DfjGxqPk3/8FzaePixJ5tLJfWGkJKr28sb6iDsk+fnCOicf1xhbVL2EZZP+EAxfowwj7xjR1Ia9/Er+acsWVxkoZYdOOP5F+r3SoVN9R95PZd356xz6cbbiOllPWF2X0f8Zyocs7t/F6+OE1Mx7XeX6C+1zyNwOX3MY+iDEttdP8Mi1gWsC0gGkB0wKmBUwLmBYwLWBawLTAPC1ggr/zNNQnGO1OgL8/kf/ka2VmG2Mg9PsfB9qMm2zrHxf4Gx7ojm/uWWA7751aIVj866ONGBi2/se+U+eZDfx1dM47Cf7yWRnhXIaf/exnaiCxozxw28KFC/HII4+o5w1UBjaq9zo6hs8r9u7dq55TvPTSS5gJnG1vb8fWrVvh5+eHY8eO3fRMis8Cv/CFL6jnPcwjFXrnCjt37gTViX/5y1+q5yh8VkIAmdfLZ4TzAXGfe+45hIaG4tChQ7h8+fJcp5y2n4ByXl6eOifXm5qapu03f5gWMC1gWsC0wKfPAvqd0qcvZ45zZIK/JvjruGSYW+8qCxBcXLZp94xgnb4Y43SzfJHfG30N96x9wfaimEpC+gVixp+lqQ67VufUAIBO625cOgLo7obroJLznYR+aQO+0GcDNtOL/Vu1k1YQvNXj5oofL1NV/0vtv88VzQb9zhWR5bpDYDsd7K/fCKnoOJ/UcjY1WOZJK3rr/BFg0kq363PCceL4aQX/Xu16CR5uzrbpvhlfg0XBMpV5TXuWAq8IOXU3Nyg1sikBFQI8PBT0e/zEIfiLuqIGe7ndIsp4PaMjSgmYQCLvP5VzGbi9cmxUnZsgn72CNwHcz3/mu8j3fVOBTeog+aIvYtBQmqMypfcxHkEbTvPMwKmbqTaop5km9MtQK6AVA89JUJmwrl5yO6+ZQPPjSamIEUgrYCoFbUFtIDzOsHrxBoSN9CF4ZBRhbu54LDlNpcFrpvokA683uKESEwvTb1IxVhEcfLGcEfowgto6mqNtLc01CtJuGc1EgrtMxx4h+JgAwFSxLHQwJbrHxBSiBFgmeMVAECg6yfumqcC5z9EU4dxOxUwXiyvePNyozvPW8ekPJ1h3CDBduPgLBdcQMHEEOoYlrcXUcLsCU/iwp0ygvfCAQOSXFvM0cwY+2Hl41Qbcv2wNWC4Z/v3MMZnevRnfeeI59Ax1YsPWKVy8MoiYyBWqDkw59WJD1jZcrSnA6esFAoJdxpFLp6edS0MyzHf46lVoOHTEtt8IoA72WQeb0F9+bW8ITokCMsOZouNqyTz4OAXLtPcV6I/yRMPZ6+phFmGzcQFwHluzScG3KrLhi2BYnYB7ncMuKK2tUuWS4CHDrryleOnQScSHJSql6hbXpdi7eakC8AnyMhAy0v6LkOnlsjMYrqtH3MNPoP78GRVHf80E/yQ/c4+K8tbLP9dRFaTrCNSlTTzHA1H++ksqLs+t7UTV30GByA5VvIID9YeU2iHVhD9soE/wWScDln75T7Zz2V8L76MjX6HB3rnyQCiR5+H1sO2dayYFpkfQdl1gHrL8MmQmAgvivOJswJw+n6O6wH0z9a3o7/39XWHst+m0ZlvS9nvHt8w6OGam43MS1gqoC6WE6+IkPi7u63jvvV8gIHIZloXItPTOwOI0XxzO71YQWXXtdCCaNhsY9MKKRQFI8h7HQPeU8keEQvXgGypoR3s44w+Hf6PAX+YlrqsAvv6DaBwZg5unE+jfqLb7cF42YnwfxYELP1QK8lc725C9OBsWgfLXZy5RwK9zUAi+d/B15Ye1vx+RARgE/OgL/QJcwMEsGeGeomDsias3+pUfDA9xR1aGH4JEMZfQL4P2tfWT46geHVbloFnaOl3GCAMzsN1gCA2JQIwolbLuUUl0yMMJIb5pqn1hm8BBJFRSZfuY4eYHV78WiKAsXEOXwjNKFIb9ahAc6IbkRcDKBd44X9yt2kC2X58dWqjAwA73KBw9/IGvWhD7MHqrXVVeve6JQu3ZYhvkR/tvf+SzeG3/ASTFilqzl4tcb4+Cr995420F/TLfbAfcPWMwMTmEqQk3JES7wdkp13b9jMOgIUKq/1LNuLzU6mvUTlGHZbvIexuZ4GFrS1yb3dQ29iWaRNWW9cnfL/r/Z++94+s4znPhByB6770TJACCIMDem0hKFMUmybIsSrJix9bnK8dxnOQm9o2dP+zc+P7ul57YcRzLiS1Lsmx1UqQKi9gJkmABiUb03nvvd573cA4Wh+egkBRNWfvit2d3p8+7M+8Mdp95RhbecA5e4/OhsAdLGuqHLMbLQ/9IwtGfTOJG0bo3uhmv2d8Zhgyz9R2KgVXdt/Z1CxiYW+cVNNYIEJMvPFxGfNDS0SBzXY4jfMEf/9U/Qv+oh2JmXYINgfVqUdBG/Ozd/7b+L2TMy3jtqN8yDMeGguJL6kGPIDZggQB/aafZbiqbLYvMjGn1D1RZ25jRfbprPm/mxa0Nd3/1O3jjx9+3G4X2jOEIZGZb5JynS4FxKypKZRcHsk/rHRr6Fatud28HwjoUi/76ZKudtZuwcuSCEwJXX1d6Zh7UOedlDT0D0n4Yjx9OyPKuxxE+5yULV6KipgBbHnpGFtfo/8/iwyKxP9uyME3P6dRjQvNIhLCGMz3OdQcRgaLCBpnj6UVe/F+Y4w7bgF4cxfAUutmKBhAv26J2kHG6qsrkhKISJ/QunA+nzAfRlJOHqgOvKeBxPNz6E5GYmiF6q1JsLnV5l4VFuqGzAxuzVmCpmsGxHdJe+Ll5IGtFGta6B8ozJ4O0qgIeU/9v9CndLPEPQofPI2ga9kK5WjTFZ8LdMXhUVhXh7KWrmPvks0j1rpJFbMZyE1RM0f1Cj1Vs32zPdCfgncL2oZ89+zKfj140JQHMH1MDpgZMDZgaMDVgasDUgKkBUwOmBkwNzEIDJvB3Fsr6HQWdKfB3QbI3mm/ujDNVUWcL+mVa9wr4uzDRB5/bGDlV8e+a3+FLLahtsSxovmuJ2iR0PwF/CeZdtWoVCE597733bEo6ccv3EM8//zwCAgKwf/9+FBQUTHg6uCJRC5l3CRB+6623HIRS7xyV/+bNm+VdBlmHOzst3190hN27dyMtLQ15eXk4ePCgdp7yvGPHDnh5eYEMysuWLRPg8K5du7Bp0yZs27ZNQMylpaUOwcgEWzMN7qj0s5/9TFh/p8zQxpPvZAg8TkhIABmF7bEd20Qxb00NmBowNWBq4HesAb5T/zTJpw34qz45m2JqwNSArQaaayuEZc/Wfar7yryL6FFbF7tX/Qe+89V4CcqPhHobi8v/Oxf1JybYAI3Mv1OlO50fAW6fBvnO3D8HwVOfJTGCKO+03rod3Wk6tvFfrnvN1um27/lBfDppa6+cLoiAQacLxLymavtsb9PJb9+2AJQdlfvseQsg8U8//9fWpHT5T1xpFMBtaHQ8hlzUP8+DYwLwZECCg9973dLXT+Z0oGE0R0CeZCnksW/197BOAUV4/cPf/EIArmQ4++HFM5IP2X7pzzNBIATEUN6uqZAzwQwhkQkY7dov9/qHjIFayF5HBkOC3SgEAhvtEd3Ypsj85kgOfPRL8SIohPbrQrkF5Ep9RStwFdl+jUJgVqUCiVAIFKTQzSjFoxYmSe1GcGesAjFTWGcCXrSw/pTr/T34qL0Z9cUW0Kb2n+qclvoSShRAyihk851K2B7yzx+XehaWWcr00vuTQVM6/mDgMrANGKVQsTLak0Av1UCUEABMIeCX1+W9wzh9rE3cHOVz9fqvxd/4Y3xmBKDXFx0HxxNtb/j11azUAABAAElEQVQixxcXjFEcXvM5MW5l4wTomM/syfVbBfQ7WlKIc+G1eK/TGQ+n/hF6E4NRVXtO4vzDb74v5+3P/RmWbv3clHmU/OpVh/7ag+X/4X9WCuCc7dVWyGBc/Itj0h9cXV2xbZ2lXxy4NBmEy3gE/caHRiimX1c54sNDcLCpTkA7BKOfuFomYS40nsD/yTmD8JEcEKxl1IMxf9pJrV+fOMv4bvQ3Xhv/cWF5eWiJWL9UyqDv2beN9ofP0p6Q9ZeHHgdKXpnc93WcmO2LkfzMU3JoN0dn5stnx3QpBHk5Ep2v9icg3ZHQXlC0Hthe1636U0fBHbpT5zzWB66WwzYggW32xNHciv37F69M2Bd7celGvRifCd1+WPp3PNkVbZ/teZY2Fwgo9FrlEBbODccHR34gtjP3suU5xyqGWT/fb0hUtq8v7bDYTTrodFkf2hqWn/2dQkZNnzjLeOvv9oGwe9O94Oh/wXuMiyb8Aedu6Hzo5xG3SJVlAEnxtQJw5/jD9v7SkZsvc1V4jkHsB+w/RomPsOT17Jct/bJ30A1vX+pAbfuwtUxxirEj50rfpDyZBgHHrIOxDbEPUjju8bjR6yzjHcOeHugXPxffx5GRPGGzyWbMPp24eKWMmf9ScFXK4BrnAec5Lmior8CgqxMOZbdjWDHz1uJhSYc/HL8YvlotLkkNbLG684LjXH1TDrh47xH/MQQGR4k/FxywPL9971/lvlh9jyBLK6XDKVUWa8jNzZ+e3np5ib4oYRk2ZfrL+OPpYwEM6nB8xrTPHCvGxkLEmbolWJf/P6zdHCTjA8cMjud8zus/9zWxPWFRjyM4IAMLI5yx/sFBRKZslDxieh6SsNqWcNxnO6NwDNT/j/BetyleTye0tywv+wLLzGfIazJ20K72eczBkLOF0d3YXwr++f+i/uhbKHvtR/hZVbLol3ntffBrU2bpqN8yEvOnsDyH8yzzEnFQPxzDbOs1VVo6nqMz8+KHlsZfTyxUsQ27NybBuiiE8xZKjAKscuzkQi7dvtmf6horcCn3BE61WcDm2j7apkmb6qzypSQuS5H+YqwH+w8P6oDSeShPzvzhcyZYl2U/ffx1cfcKsKRV2dwg7NR0vHbtDfGrrAzASu+rVhudVPOQWrxUgT1PRkyyfZzfUtgPjLaEbdb4zBkmIsjywo5zQwKmhwp7xd6yrbR9eABX//+/wZNpl2XOmXe1EzG+O8Vu0QYVql0OtgWGShtrHRsVG8Q0OQdk/H2xiYq9v5lOMk+kfaIf54vU/1BaK6or/xuD7Zaxtuvp53Bw8wP4ubsL3lcAXgrHbT2n571uM6yH1indKbpu1CfD8cz5s45jG0aHl8jmj6kBUwOmBkwNmBowNWBqwNSAqQFTA6YGTA18pjTw5YdC8eYfJYLnqYT+s2H6nSqtT8Iv0Mfy/eKTSNs2zXuZl23ev4v78HDL+9zGxsnfkmzLsnz5csTHq53b2tpw7NjE94Q//MM/xN/+7d+CQFlbIfCVQoKU6USDfQkWNgrTICiYQFqCeLXQjfkSFGwrfHfG9yTcHXLdunUgcy9JAXJzc3H16lVZSM3yfve730VycrJtdFl0T2ZjyoEDB6wLsll/5vnNb37zljj2HLROtY7thTHdTA2YGjA1YGrA1MBnRQPOn5WKmvU0NTAbDWiw3GziEPhEYO8rBxpRqVgw9+0Ml4+Ys0nDXtjpPijqD/z24n7SbrbAuqnyI3DmboJMp8rrs+ZnBKZ+knXXH715NoKuNAiMH8/5kX4qIXvpdKKZPu2F0/kyr6na/lRALdt0bT/6G/25Nf2/vf1/jE7Wa4KACHAY6V2CHh9XhCqQAYX6GFGMsBoYS0CPBs0SyBs/bAGU8DpagQ4oYzUWxlxexyvQFgENZJHjWeuUtkADaQnW06DRUK85jIaxYk8BDfGawN+o8AQBi/GeokEkRpty8qQF2GEJYf832H/yP/fU19rMp0BQM4XgJIrT8gdulnniRUPEimHxI0iDYLTGzkoBOImj+mFcXafXSwoEzEEgB9l+LfXvElAGQSFBD+7U0Ryedfv4px9V3BImt9ACzJ3JAgQCPcj2Sx3aEzL87l0yGfhMvWrgHttAcJgFCJObZ9GBBgazLaS6uQj4y17aRjeWw1aMdbMFH/MZ8/n84lyfgMGMcQnEZBnZf3nwmmGpZwpBvnxOPAjGKQiKEfcVFzxR91Yj5njl4A/DArEyZAJgLgHUjwaP6nvj2Qj4M7rzWgPECbrTQiBeT+m4vhUQ0JvnjiM8LM0KVCIIR4utjjToigBG5u2pti6PV6yL7EesswAeFdCIQC0316VYn5GGUx1tVj1ofTB99lEeWqgvApimkrRv/oVD74aTOQjf+QdWf90n+Twef+FWsLM1oOGC4aZrwzMFWmtGS/ZDAr9mKlPZcQ2u0s+F7XUqWz1dnj9pe9Eu8HY28w+dh9a3vtdnLhTRi0X4jDVQmYtLPHvidLBbzmxPxjTZx8hiTuH10sRh1HWmSJirFU1inz0DVgv4l8BZ35A96G/9KV7YEip9stR1Aqyq09UAamPmBRePW+2oXsDiERZt6bsK6Efw7JtnLmHDojQExCUI2K6mpQIu7hcVQ2qDAGg3pK+wJkmQJxmwKZ4RYWB/00Kmz9abi3Bf+vn3kRTqj/qFlnGLtqyo0VNsIa/d/SzMIOuC1gp4WAOICRykPP/ATmHv5CIW6o59kGMfxwUCIoUpNaYTZDF2cXkXZWUpMpbxnmPajz54S9L5TdkNsV1cRHH2gtJjwDU0+xaidmgR5q35Ipr9nVFV9YaAEVl+Cp8rheBhY5+mW9Sj4bKYhm21sb7CCjQlIFGPv+4Dwyo9Tyk3QZC2izUSYl1FD5y//P0v6kFwZH9Pl9UOc7EHn6U+e4e1Sp2j4hTz78vlAvptig5ATayPFaBIu8o+ShBwWc2vMdyfAzfFBlx3vhtjXZUsujDC83+P2IRFCqB580GJj+WHiyko1DdfxlOXWujGwyi6vdGddokSuH6+6Iw6jNj5mNjVnqp6uC3IkGNZugWcuzrhcavujGny+qe/+r6tk/Vel0GfrR4zuGCddF8xBjeOKXS3TVvX0xhHu/GZa6Cu0Z+LGJ5UuxJwLsMwuh3JIq6bC7cs8xd/6YsMPzymwO0uFvCtLBQbyJQk9VyFN5wvcMFYiNrakGDhV0bsM+ywDrb10OXTc77NaywfTdhGCZZPWfqglbm4pdsSWsDIBb7yrLiYgP+bsb2+81qDTk7OPdfKJMy1m2PDhqwwcSfDte5POkJDm2WuwsUAum56DNi60V3aOsNeOh6IZQNpaFLtl4u+eHB+x8Vd1CfZe7emfxGVrltkTOYYTp3EtI/iJ6UFkl19g+WjltZ7tFpAoaWutxs7jh3FwnffwoNe49gR5iXpctx2DwySYGwbuvy67VCvbO9058E5BtsD68B7Pm/tx0S0m76WhM0fUwOmBkwNmBowNWBqwNSAqQFTA6YGTA2YGvhMaYBMv3/xsOU9Oc+OwL901+G0gv7voUb8/INmfWuef481oL9/TPWNhO8d9u7dK1ogc6/x24ePj4+8s9DvrYyqoh+FC/WnEx3G19d3UtBHH31UvYd1wenTp1FfP0EOQ5ZDvishq6+tMA3G4Y5ILPfZs2cF5Pvv//7v+MlPfiLXTI9g4GeffVbCGtNYv349IiIiJL9Tp05ZvagH5unv7291m+pC61TreKqwpp+pAVMDpgZMDZga+H3XgPPvewXN+pkauB0NEEgxFfiXE1rbyaQR+FQzZ7sAgG8nb9s4/Lhom5dtmPv9PjYs3lrEqVharYHMi1lr4F6Af/UHcp6NoCsjCEz/szXrCthEcNTmjfnaRJnxraO07SXwm49/KR/+tT3gWQO7dPjWjmtYHKq24x7LFPAEWYEJGNbAWII/NOvetcBk2cacW5m/XHTdCjbM7Q2Gk9pineyHFAIaNNOtzodnuhEMbGREvVxsATTFRW4QgDG3NacQ3EHJ+s7zVtAN/3EmiIdnCsEitkKwiK4v/TTzL8FHGuRd3mWJxe3YtQyXVMhl0cjEVk0akKHBzARlaqAwA9NukiWYQN8V4VHYuGIdanwt4BILWNhPgKYEB6+6cklYGSUTBz8RnaMOfCacp1qAYATWENildTgR23JFkCQBLhSyNFJoq//rYJNco/0NhCrgL0FedLeV4+VOtk633HNbbg0s4vOIfOBRYZm+JaAdh8XuWQqoGyVgG93eWbdF6RPAfLaD+VGWNnXuRp4wYjIpgvRCN+xSQNBK1PgHWNsk/QgOthUNHrV1D1qUge8++XVb50n3tBcW0KkFnKY938n9B30pDNnf2vsQvrotTcA32zJ3id/x8xY2Snv6JYupBh3ui52PDRkL4dE/IAAjRiab55zkVGSGjMHb0wKEZBscb2sRwJY1c8MFQd3cAp7CbcN52AoBRRoYrPuKbRgyYWqhbWD5Q3Znib61+1Rn6tteG6aNqXn/skQl6+9UwrYQGp1gN4gGbdn1nIEjAWys190SPe7Ypsc63KnQTsd5xgqwWC8W4XNLD3YSG07A8vlL/ybZaJtpzNO27REkRuDnwysDpa22NA2BzJv6xWxpRwhWb94kAGACXT88qJicFZvvj49YXvTnHH59ErCPeTJNgldplxt62iV72h+dpi7PgAKpUtYFWOwR/Yc96sXGvq7mtBRtnwhoPZF33tpHxPPmT3+DhVVU6zdgvNAKMqYby+sTr144L1wh411KeL/EZP/obqlEuH+8gCYJsK1sLhd2YZ0+gb394xYbTd0R0MexTteF9XzzZKPopa5qWMYnujkNxlnHLIJ///JxS98j2JgLcLgIhuBXgh1DRt5FSaGfZPmFp6LEjf2S7T01a5eVTZQByLRLIUuue+u7kocG4BMMTfv0h3EWVooH1gRhfpwfQtS7cT47go4pZDolaLKielgYiOnGZ0ZwJPWld/rgwo+lWV6oLh8Xf95zUUj2xS6Mj49LHViOhIFBWTTidqPHyqbMNMITVkuaSe6WBSfzozpgHH9rKioQcnNcZxn0nIPXLB/1zXzY5rTQzV4bpj/d2fd8Nz+E4IxH5FnRvfS1l3gSaTx9Ajw+OtUugOBrARU3fSwnMv/ak+R9u2Rs4/jGQ5dBn3UcjoGOhP2Utoq6tidk7zeKbdq28XR751l/XNFuTIcLfZoPeyPJPxAvVpVYk+Z8jMLx5rtPPybzO95zAckxr2d4KW2UdtvjyBtqfjMubpkPb5Izf0rLj6POwPZuHCOsgWwuCJY1zqXovXehZa6hmbk5v2tvsORHf60Dgn2r+qvpBLfhh5ARs0HaFts1w+j+qMOwHdCtw8my+MZ2bOMiKYoGW3OeTptG/W1c4wzOA5N918Cn9QFh+eXChF7vd4WFn/FoAzg+c15M4DSZe8ngyzGZeuVBW8GPP9R9Y2cFo4lwLPfMVnPHzcvlvtvdDTWBc1DtPoaxqja1iKlF5sycew62t0kYtg3b58/66XoyH26rSaE+aIfpz/ro9sE2ovVpb2yQyOaPqQFTA6YGTA2YGjA1YGrA1ICpAVMDpgZMDfxea+BPbVh+7YF/v/wpAf2294zcs2d1L/O6Z5WaIiNiCSijo46/W23dulXeP5SXlyMnJ2eK1CZ7cUE8RQOAJ/tOvtOAXx2HvmTjXbJkiTDuknl3pjIyYmkvfn5+wlD88ssvY3Bw4psg35u88sorqKmpEWzDypUrrUkTDLxrl+X7DhmGyTR8u6J1qnV8u+mY8UwNmBowNWBqwNTA74MGLAiG34eamHUwNXCXNaBZ1IzJ6o+hnNDqD8NGf17zQyzBbFN9sLaNM929o7ymi+fIfzq2QEfxbte9umkC1HUnzH+3m//ve7z3K47j4uCEjm3rezefN0GE+rDN527eGwHEut8xfYKNphJbIIS9sMa07fnbuhFcQnvAD/48GxmJCW4kWIAgX3/nqwKe6B56E+5JCZIMgRCXajbiPyy7L6NMMRtqQCuBIdy2nMe1mhPCfFZRcE3ADgTDfG1umgAVCfDQAKQdYQqpqYTseawrAXbhIRaWv/yiN8Svp9LCbEvQKe3QlR/+VNz5w7JqcKDV0eaCYBHWU4M46E2gSNKcYWEXJDhEg70JOqa9o26oF7K2GYUMigStss4UMuW11FfwUoR5WEDBXXCOC7JsPX/sbQlHsC91o/X1bnkxWl0nQCw6DePZHksf/TWbJ69ZfnsSsX6pADk0mMNeGKMbQWcEVLU23wo8ot/StkeMwSddh0dPMNZO8rh5Q30ScE2wi5Y5RYesW81rN3tnAndHk/PQm10hzJG6vRPoQqAZQS08MtoroEHj9NP1JuCNIKVzh14V5s838s4K6IVAPpZHP0t7edPWUNcEngamZantuWunBYHGFl7Egz7ek5KLT18m7Y8Ao1fO/kD8/ublN61l1HUw2gadANlECdIi+JdALAJ8CTgkqJzCfkfWU7qR5TSoI0r6no5vPBPUxTpTpw2twwgLcMHiXd+Dc7XTJACcjmMEm+k+ov3sndk/KMW/OIZrJ96V69v90cyeZPudivGXbKzbn/szK8Mv7Ztx4VJPTNEtRWB75GFP9GIe2iL29S/uc4Kul73wd+Jm7McsDwFXGth+O+lyYYcGtzE+0+xYcAqNp4pAPwptJsUWKEY3DfjSQGfGJ3D0UHa7gOppBwhGTY93BRnHl63eBLLmku3Xz/cbTEJkaUqQpM/2zH6owacaiNbYUImkpCIBWPJ5EQxrWx6C4wgOPthUJ+2ZcTX7MsGxrdWVwhTNfpGq2IEJhON4w/5AFlijXSSoleXgOTzBSZ4rQabaRsQfqkKIXyqG/JfhRlW7WrwxLKDiBNXnx3ycpE7sXydyC4Rh92Y1rUBj1lO3Jw3eDFfvi92d4rEtxVXKMuAUKtHcOy7KeMP68siIThDwIFmSNSiQzMa6/GXVAXAZqIVv7zgqzlpefsf6bkBydAeu3fgXYVuujCiVBRtd5TGSB+P2DI3Ls6bto92hHaT8ttVFgNwcEwl6JqDXdchdLcLxFoBuYrKXuLFsMQrgqAHBjEt9sZ6sLxfA0f5qHdJf6rrRAiLmM93zZARWLg9AqwKMh0U9jqaRXhl7OU6SfVUDLLu8nGTOETrvc0xGhAuOjCzE2h7Qk2W2Zai3xJr+l0BfvZhhqtAMRxDwTKTklf1iV2lbjWOcbVy96Mienad9vdOFYEyX9otn/VxS5y6z9i1jvuyz57KWCJs2y8nwDWElaAuok2KTJb/8YpHM3+hwJMzCQtuwZFzGoWe3rZd5zZcHRwTsXOI9Jv2VYV0XxKNxqFDmebx3JGxLzj298B2xfCji2GkUgm2pM9oY9g3KQ2k9UkcdjnOW0koLAJbphY/kyPyT88WBbRZ2c7ZlPa/U8ehGW5YZ7Sr90agbtjvORzn+aVAw7TLnHuw3tcr+0O789OgBsTtk+XXtSwSZgAn6Zdhulzkyt2B76A7plGvOJw9cOitxaacIDqZwvsyxhm7ll7MF2Mv5AUHD/H+ZgN+1boEC/t2gGP0579Q7S+j62C6O4ZyC9pz15LPlQf1oG093htH/j9OPB4XuppgaMDVgasDUgKkBUwOmBkwNmBowNWBqwNTAZ08D/2CHsdcI/rUH+j1V3HNfMv1WNFgW9t+Lp3gv87oX9ZkuD/1txtE7bGINHnroIUmGQFgu3J+ptLa2SlCm4eRkeSfrKK5m0W1paZEgDP+5z1neLX7wwQfo6upyFPUW9/7+fitg9+LFi3ZBzQT0nj9/XuLGxU3sqLdjxw55p1JQUIC8vLxb0p6Ng9ap1vFs4pphTQ2YGjA1YGrA1MDvmwbmqApxNmCcEehr49n2mvf6oE709d04T3wJZ8qmmBq4jzSgV5ANDAzIKjjbohGscfQ3P8Hanc+g/1zpJECJbdjZ3HMVHPO8UyG7XdZQql22wDtN+7MYnyCk9UFr5DjVPgHQs6cLfiDWH4zt+c/GjR/W6+qvWqOQmbOyyHLPj9S27WVn2MOYrnzWxNQFP+jrtm5057X+IM6zI2E/KLhw3JH3rN1ZlvVLA1BVr/rdTVZDR4loPTjyn4k7ATpdvRYWN4Zv66iUaPxn2FYv/Y1N1iRZPgpZHodaW9DS2SwsgxePvoP+gU4B9Zz6ME+AEe9fP4ydifNQWVmKV3Iv4FsLl8Df3UNAEJ1Dg+hSB8EKvCZg4emUhQKQYZzT23eg8cwJeeYhAbvRk9WBttx2PLMtEFcUEJfXuhw3yibaiTje/Ine84SiBK6WtsLr9rxcqzdBUASKsV3p6/gIH+QXqa3LVT0ocyPc0dA2AV7VbVu3jz9Oy0SeYiem3cpXgDcCNDJCwnBw8wMIGnK2tte0ZZsQ192q6u6Oqr5RYYfMVQBfMr9RCBBZpOJRB4OqHdSV3BB3ez9TtVtj+2fd7Am3Lp+tdPYMy/O2F+9ad574aR0aw7gokNvDasV/iIe3gLKM9oEgaxf/yelSh13dKpJByFbJZ03AjbHdVzY1yPOzHTP4jHhQT3zxcq2kXQA3vLYNy2y4nRPFx9UD8yMW4vXTBxEcHIyv/kEozl2wAOokgOGnwa8XZ+YUoOH4SQXSX4/o1gT855tTA1r5fHuyWoUduSjPAlpn2+vraEFF1UVhI3z99PvWXIIzs1By7YLUheW2fe683xmWoQDlfvBTOmMfu9baDLarPdt2Cauvk18AMpPm4ZHgUPz42iUERsags1MB+G+2O50Z41Go0xLVbpakhCD7xEG0VdvvVzre7Zy5Ml3bGAKoabfjFRutx7ylk+w9X2hNZX+ny7tuqB55548JuJTvA4vyJoP1eqombDtBcaWKvZHt5oEN30Zy0ka5N+ZBfwrbBNupo7ZhjKOvbccy7e7obOzH1AGfP/uOrT7Iyl7TbLHbjtKy5856sk+x79rKvMVrbmFl1v2Gdpi2dvdXvyOgefb5C9e6BQQaP98bLp5zpE821JXg689Hq+cMhIbkKvelIKh3XqwfkjJ2I+/aOcl2JKUag6VD2LTSR/X7YaREueDEhR55DhyPnOertuhLJusl0q6pg4tF+QIkrK67gWK13b0um67Hjq0ecA1uRkD6blyqPAlvvxHEOQfKGBMSdwO5w3PQU2l59nUdFtvuFbgazgMtOJbXj8jQx6QdRgcq4F95H8L8SxHn3oU8Rf/OsYBtJWFZKuJTMyeN/wTQsv9Q2Af1c6OuQwM8MOw0ihCfYbh7eyE4JBnNw0UYGVH6LD4OMpceOnYYWYucsG/VEyhWjOMZ3j7wHxtF+HgUOloUEFdtZRcbHoDa3khE+aoX185pqKwvx5LlTyG7rBG9PR3SZmn3eWxZ4IfG1jg49wXAu+06WNcO1fcaK8dEvyyn95ZubHAZR6Ea0728FduunwIjZ0Qhc8M3lF0aR9dgBR5Z5IaL+QMIU/9Jt/Q5ydZ27R2DGHN2Qsq8dahvrBTQbkl1u8wbMlYoFtKKgUlzCKbv7rQcN2qrsHZ5nxpje3BRgZV7+kfhF1yKjroh0S9tYUjSAI6eUazGym4H+qzC3MAW5A+3oL9hwhaz3TU1j0ketIOeCog81HlznA52cThWsc62YhyTbP1mek9wJm3CnYrtvMs2PdsxwNbf0T3HuIKiwwiKiEVfdwcS49aiuPwcHtsVKuW27UNDFaXoGh6wzoPnpfvinSMtsiBtRXg4TlaVQzUi/Fa185AVm+GmGPN3VddhtLgCfgPjModTXV/mMxWXz6OkLF8WuKxXbZp9g/N3W1tmW3Y/H1+sD4uQNDincl7+gHX8J3t5fMZisSlxyauRuagRIW6x+K93/kPsJPsc5yyLH3oWI035aO0akHnoJsWWW99die7rrdJGqM+u7iEpj60OkhPUAi0FJOczIYiY6VFWpDXC/fEk1DVchZcCxXPBGsf2mrERVNc5Y3XC42jsK4GrAi2f7+vCYjcP/Pp0uYCgz6t+TPCsrru7kwu8lgShvaTDOl8p72iX9PbGJGLThm34yesnZV7JuaGeJzuH+KCoshoBai7NhWQBXuHwrW0RvQ8uykKvWvxAHbNOXLTXlntd0ufHMc6DmD/rZWz7bCNaB9QLr8kGzLNmyNHltn1W5r2pAVMDpgZMDZgaMDVgasDUgKkBUwOmBqbSQFRUlHgbWTKnCn+/+PF/y8+KzIndAFe/eIfVbVbvw46W9OLJFYGTwqyd54OsuV54amXQJHeCfr/yo4pJbtPdjHRVYqx68rvb6eLcjn/vwCj2rAlDoO8nu7i1vL4PP36n6naKOKs427dvR3p6usR58cUXrf/DO0pk4cKFYBzKhx9+iGvXrjkKOmt3svEuX75cve8cwalTp26Jv3PnTsyfP1/eS/K9/6pVqyYdBM3yvUlkZKSw89Kf7yQI4KX9IGjYxcUFly9fRnd39y3p0yE0NBTbtm0Tv7feekvefyxatAhkGqbwnceKFSsm5ZuSkgIvLy95D5KRkSF+rEtZWZnEWbt2rXxbPH36NOrqLAvjxcPww3cuy5YtQ596f5udnS3vXL7yla/Irop8B7N48eJJeWZmZoIAZZYnNTVV/Hi+cuWKIdWJS+o1KSlJnheBxKaYGjA1YGrA1MD9rQHa90+TaJxEfb1D/Mi/3qyPXrXDs/FaV9eem/bjWfsb3WZ97TzrGGYEUwOfEQ0QeLPUf4kwpE1XZW2oyBS26uGpt9ieLi3tzw+PWjTjnL6/3XO1AsLY2yL8dtO7m/HI+vZpEzIF6mO6stt+GNYsUtPFs/XX7Iq27vqe/wTaay9GpkQd1tGZzFZTCdsmwYY8E2hCcAcPLewHd1vIqGtPNDOiPb+77Ua9GOtpTD8qPEF0ot0KqyzAMSMD6DuvNcAnzhtNdRZmXjKbke2Mwu2Lf1JaIEAGgnzJXKa3kOY1w3JLY7qRfY/6Z92ZL7cH51bNeht3XQaeyQCpRTOx8d43yRNuCzIQ95WvT2IuJUOwZolkuJgoC/iTTIdkFKQQPEWmWCMjsHjc/Il84FGpDxmLySrJdsItm18uuo6F776FsZMl1uBkGtU6IMiXDJSMYyvUAfUSvnbCTuhVzGRZpPD53E2mddsy6Hu9Pby+n+6cc6XvliANbUPChEe9ki1U2weyscY2bQK3gTeK8dkZ3XltZGu19ZvunvnqvI1haZ/4IpdjG/2jNm6cEaudW/pchK9ZJW11bUs5Pqp6SZgH2V4dCZ8/wfI87AnZ/QiG/t4fZExid2UZ2baM9opuj61RrIxD7UhcliJbfuv2xbTJQqrvyWBMgDn7FcGJGvTLbegJVNd9nWnGh0dK0fi86Kflu09+XV/e8Zm61nXhOP3D0r+T8dqWOZgv9tjHaNMX/9WiWec7MjoitoN22mif7CVkZOjntfHeXnjqaibCcDyCAuNnEnzKMPZW9BtZ2aeMPANPzRygdcXnRNun68p2QpZNtkXqlDbeVTHCkiG3Y2242FNtU/fGJCDnrVFxa6wYh2+A5SVyh1MqrvVYwO202eOnY7Ag5XGcuTyE9i7Vx1W7Yz8kKyxlXZCTLIoobA+RhSSxiYQTKhvo6oTlq3fLHIDlYnjdjmvqBlDYtA7D9e/g4SW+kib7Atv9WNTzkibnYTr8wystz5J5J4SPWVnew24yzNNGdfdO2CnP9n9FX86/oizw7VvGBrKPaj3qZ06W4eaOAbg6N0jZmU9VSyVcI/eo8ldIvd587e/FTzORrlv4TWE0JhOoHh8TIqLwypFTwkbKBRVkgdXPJMqnWeLzh4BljhWucR7C4M0+TUZmim+Cj9g6zZLKMZUMrxSOd7VDi3C9tFGYVAORg8GhMRlv+cyZhs/4hB2ibb9WeFbi9o6lypk/+VfGsTTLy3qvL6L8ixAZ5Ip3DraJ3Wd8ChmLt62IkXLx+RrHhPqmHHR7q2deVyvMxTqtCg93sSFcvBQeEAkN4qf91PHZLo2i27HRjdf2xgXbMNPdk+31dsVRueyNJclZq2edjR7beG6utexMQL3SBn98wcNuelonfO48om/OPXaGh8huBc9ufhgJaRniRwbkBrVAi2NOjQIA86BwLsQwFDLScxcDjkUshxamrfuLduO8iPaDIHqCXZkO54xaGN/Jvw0p8RbG9sZWtXinewnIhMvnr8vO8Jwz1LYPy8IEzi0ZZqR52NpG9DjE/yUYVwvLxX6qhQBgLXzWl/93LgauDeGhjGXiTPAtd6ngXCKnbr+4sdxtbW14Qy3IYX87PdAvLN7ajnNsY7pekQ9iz44gPLfPX86MTFsl5VU6pT64OK5SzYl5MN3xlh6ZT3G+WFnfg/iQRBnjGVazUev/j8iKzzbGuvKgflg/oyzd+rlJ8yBjGOOHbtt4xjTMa1MDpgZMDZgaMDVgasDUgKkBUwOmBkwNmBr4/dZAvgL+PvZv5bdUcp0C/xrldkC/xvj34vrwJQsT7CeZ173I45Ms/+2krUGxMTExCAqaDAZner6+vpIsv+sSbGt7EHxL4WIB7UdALYXswJo1d+XKleJm70f7FRcXC1iYYQji1ULwrE5bn0NCQsSbC6C1W0TExDfg69evi78Op9MynrWffu9DwiqClClMS6erz5oZ2F2RBGk3ls2e8NsgAdsUrWN74Uw3UwOmBkwNmBowNfBZ0YDJ+PtZedJmPWetAbLtzfVKhL+r/7RsqUY2KrIeHXrntOTXOaIQGzZiy3DHj7vGD7I6uPGjona70/PtMOAxT35oX7ZlzyQWtzsti218zapq6268d6QrY5h7eU1WQH3MJl/WQ2/DMpt4DBsUmGAF4NiLa68tkZWYILK7JfynMDw+RVg3e/sUgNRtRAHCPvkXA/bKT+ZEsoPOVGz7n45H0ITux3PcnK0MX9qfZ4KJCG6Y++SzCFqYKSy5BA7wH+0GxUQcNlQCz4e+gC+l78WQGl3J+GcUAnX7+qLgP6IYUW+y5RLIOtA/APUjQZcFhQh7Gdl/f1FWhOrRYVzubBMbQXDi6of/B3JyjwvDG1mVm5uzsUaxznWP16KxZTJwkluOk/WQ4SlkiSZQ22PjNgy2uaD60H5hDhZP9fP8M3+NV9/+F30LbqX+i0MTjMYEgPhHLkNgiIUVLiF8o6RpjaAuCEy/cvQ/pLzFiYlwaWxE6/goKoYG8NzcVGE1fqX0VnZsMhmTeVWDKjXTKs97tq/HqXrFANw3hDL1omOud6vUlSCugUFnkGVRiyOGY+1ve47cEG5lubT1M95HP7gF3aWWl3iaUdnoP9W1blf2wtC21ncpMM9Nxm4uJDCyjXL77azQL+BU7i9viU5G0OnGCbZZI+MiQV+1zaq9KWFcHvs2PYTSpjprWgSxcGsnlpsseDxKK67DacgS/uTpCTCdbaH85iah8q13BSg7VlOJuapfVUXNU8zX8XbHD+Y1N8VdsWrOQUiYm2KfnQASfvtpxR6qmKbJcEkgUFyCE3ILe1GvWBJpgwjg4Qse9j/NyLdrewBePZiPuDmecPIMVm+/3BHg66KAVbEYyUrHSo/1GBkoh5OLYi9QcbMbqpFTfkMAP7SdZMUv7ijD8LJIXP+wFk+sfQDzVz2KwhsXQPDdgrB0XGqoQfiWhegqaUCM33ZkxG6UrcdtdWHvft5zm9F2tcKel7UORk8Co8gEaRQ+l7AVW7D/5D+j4eQECMsYRrPRGxlytT/bXJ8CSrX2l1jZQG3HVvZje+y+Og3bM+0gdZ9zZWbjAJ8XD80WbJveTO5tyzyTOLMNw3rZjtVkB60svCrl12MC0yXbb0tdJTpqmrEg3g0Ni0JkUQbBtykrN0kfD4wOwaV6tQBEtd+gsBGUz3FDRrgrxra7S1iCYU+dekdYZjMWKJse6IbokMWI8WrB+g3BKBxrgW+8D+ZH/3/41eHXsUSNQ93dlejqqEFn1whKi6+ip6cTX30uQPULF7zz7lUsTQiTPkQAK8cAnvf4LEKiAh/qtsWxJD3VB+cvFcNtThYC49VihOFwFBScEJURlE8gMFmvA6LcBaTPuh850y4AZ5ZtyGUHDp7Ilja5afkg4v1dJTwTqFaMtWS0JphZDdnCoh/gGSBjpPfiYPTV+SEsYAQ3SooVY3AWPMZOIPtittgkgvZC88fxo+MfIivFB8mjYygb6JNj3rwFiOnsEHAfAcVr1PhYX30WNT6K6bZ+GIvUAheWmeKnWJfXrAkCAdDNvYVIj1xuZZgn0zHLt33xKlkEwPDGOUF4ZAJa26uFdX1FkjfyaselbGzD1ENOvmJ9vTkXoE3zzMhCxJoNqFMgzcCFK9BTXoikRStx+bwFlMkw2nbTtpE1VY8Tul2TiXjIYxhLFFC5uqIfCxf5oX94DInp61BXUSzPYKn7KhQ0DCJgzQPICG1AwZlWAV2X3riKrK17reMK8+CiklbnNlSpa6Ow3qyrLo/R725ec36h5yI6XaMetJs+U7cE2LuOOGHx1j1SF4avUmOl0eYz/HRzQOOzZBpBIdHo6lTIWCXUOz+gXL3WLjpgWF93XyRHDaN70A1fevI71nJzkUiIjx+2qB0a+lxvCJCcDOdkjkd/nzDH+9bXiG0gOHevl2LsVh8zTly7bO1rnOuQqbpI2eAPz1+G/7A/FidEIdw/EIVqLst681noufx3lq2RvlpZWy07I5BF97Qq+zxvX5lXQY1lrD/rEeAdgjM5N8HWY52qTVfJ2MnnryUzwxeNNxfZjLo4KXZcZ3QPjAnzNedUtjsLMK7Wn20b4Xwic/G3MdBxFl6BcdisFh10VBUg7uaWlE6+YRjv6kQ/EtR426X6Q6PoqGOwX3S+cmMH6is9rX2OZWRf4ThZ8vI7MneJvQmu5jyGfa2yehx/nrkcJ9t94DGu5gDqj/NE6oUA4A9ONYo92JC+CgH+vXDydsO1jdtlrst6sL3rvkZdUziPIPiX92wfDMe61pRclzOvGUfHZxr6oJ+tXiRR88fUgKkBUwOmBkwNmBowNWBqwNSAqQFTA9NowGT8nUZB94H3dIy/uoiOmH+1/52Afu8V4y/L2tQ5iGe2RutifyLnv/p5EVr17lSfSA6WRO8nxl+y3SYmJiJc7RZF0KsGzOrq37hxAx9//DGOHDli92BcAoZfeeUVORiuqqpKvtkwDb67Jvsu08/JyUF/v+U7o06f79H27dsnuzu++uqr6nui5dtOo/pud+LECbt5Mg+CiufOnYtz587hRz/6kYQjEzKZiyl8V0JAMdMnkzHDG8XZ2RlPPvmkMPjSv7q6Wt698NpRXUtLS4UhmEDhv/mbv5FwZBS2x4xOJuH169cLy/HLL79sfd9jLIN5bWrA1ICpAVMD95cG+I790ySfNsZfE/j7aWpdZlnvqQYImOFB0KQteMYReJAF5MdJgma8WtQHdgXiMgo/6BeXTAa90cjpj4/GsI6up/pQ7ijOnboTlEZgyO9a9Ifwu1kOgjX4Afdefri9k3oQuDNbsW2/s41vG57tVQMVeU0g0e9KNOCDQLfp6klgkCOgmQYCsB78Z5XPyHa7+OCuQAGmxrkNYp3a9mitu2XL4Fa17fhjqzYiyzkAvlUV6G0swBIvVwEfGPXCPtRWfRWx/m7Y7PWYADy59fCqzXtRdOUcovc8gTW9fQL8JQiWbVNL6txl2LXtOfz0V9/XTsL4+V7VCQE2OQevVuCRTlSprcO1eC94CoO1rwnwg6CbpKQiAWi3XbsBN7VSl3kTSKGBoUF+uSirmojfPTiGlu4RYXwj+IMgzPNXLOysBAGfvXwGGjhLm+jl4a9A6S9J9vTPv5CPBMXeRpB4/iVlTxVbGw8CD3X7eXZ7koDS6E6ACwHP3LZ5z7ZdVjDIiWsKSKKAnNzW+vzVi6ho6BMQU9DqDegPqZ0RcFfrxPZMwJcuD+22o/ahQb+28R3dT5WWMQ4XVJTigNpyut3obL0m4I7bY9uzT9pNgzw5VvW+0DMJDKqfLRMki32z2w1ERK5EZc0EmJTgP50W2xxBv1rYL3iM9PRKGB1O+9ueqSeCowLU1uUEPMWq9z0vHzsg4wf1zPoqjI0VqMX0WEcC24ygX6a7UbWhDgWIK60fwqaVPvDxmoMgf2BZhqdqhxaA6YrUdegcaLMCcubNdRfA4bBbED64lINHVi5QqB7Vp9t7kKT6XZvSZZjfFsREqOmvczeSI0JQqqgRyVAY4BWIgxcOwrVbbeF9rQpZmx/FqXNHcD33FHxWJaK/NRFtakutthu5AvplGV0UqLOivxLxWbvRcMMCkqQ7WQsJYEp+5inZTpxuFK9IpV8FGJ6JbFi4GPuzT9oN2p53Qdz/9PMKTFd81gqEW780AE/vDMcPDx9yaA/Z93gM2bxkfXTtU8irsIwv7AcE/nKhie2YQ3A0wxnbOMcBDcwytjm7hZ/GcaZj8p2Mo8YiaKCl0U1f67FA3/O87AELCJHX3Nqe4Gsu6iDbb1z8iLRngk11n3bvbYd/S72MHV0u44hSjbhGzQ/nrAuVZ0CwpgZwE7hL8N3q5RZ20LZQb8Q7ZeJ09gXRL0G/T6r2/9OfviOMoG1N5Sgou46tz/wvdHgWImBkFPV1LdLHXleLVOIjyNDZJGE5d1yd8Dj2bVmKv/3wXfgPKvC1p4eMdSGhMUgL80BymgvOXqwQYGljQyWrKAyabsPuyO9JxxoFYL505TLGFACVgOKRoEUCSq4r61fA4wL4+K9GyvxOtKn7rsFR6wIXAug3eXjho7Jr+GK0j4wDMdGWhSOPbvkzZJ99V8CvodEJCI1KQJRfJUJc5hGRh3WKDfX1xhphO/3VhTMC+PV391Qg2CHUKCBhd18vRl36kRobDrekdHgFxGK07ipSglMRtfhZuDvFC0B66eJdaKk8g1YFkKYtGS7tAtPTQlvExTVa9Jxg75IALF4ziA+PWmxOoRpjGZbthjolEPGP0zJV3YonGEPbWjBUUYrng0Nw6PRHkmTUvmfhExsvC4Y0sJALcfis2WeC1cKH/t5RPLL8cWs/pG3sHotQH0R6MKhsYaRiWx7oisTgaC12f+W76A+cA9/Oi3AaLkN+3gCSnlJMv26Z8FbssvGpmaJL9nWCftcHrkZ2z0Wxlb4+Uegf6JRr9l1t19n3eP9JiC3ol3nofDl/yFiwW2FnqzB/bqZ10RTndy5uTjI/0uHZJzVrq2057f1/JMzbfcreK3kg7Rm0DOciLdIF9WrxFZ9xcFYiVs//GrIe3oQAp6tYEOmGy0UNSEz2RllFtxX0y/i0yf+2/zcYV8/3SnUvRlQ74PMLUnNDzl3Yr+IV8+yBCsuuBgSjJiSrBU+qr3HHAr2wKSg9C/11NQj82h+j5MPf4lptBeZHxiI738IAznziwyKxLy5JGG45RhNITNAw+wL/ZyH4nVJxI1/O/AnwHUdmchCGx0NR11iBIf9l6Gm19GP60x4UlfXIzgiDvbUYGQpS+vVFV28nvSeBfvUYxrlcWW2XtJWYUDU/U+1QCxewcawgcHhpsjs+OnMG33jsaQHidqkydipGcH81P4bXAmwPVszGSje8dx8bhz+cFUPxMA6dmNgBQqdrXBzDvsGDfcVPLeK5ogDayx6dg/aCNpkTnmpvxc6YeAFF3xgZwhL/IJWPP/ZfO6/qG4KXPjqJBz3VAiKlQz2f0fnoM/VJP7YfCq+54IlgYL7Y0/8jst9yfqTbLc86rk7LPJsaMDVgasDUgKkBUwOmBkwNmBowNWBqYKYaMIG/M9XU7y7cTIG/LKEj8O+dgH6Z7r0E/hKQG6PePS1IsDDQMv+7Ka8fr8OrR2f2XvxO872fgL+sC8G2BOeS9ZfgWeP3F75f4Ps4R8fy5ctB5lwCcMvLyyUc31to4e6A8+fPR6T6bpGRkYGioiJFDGEhV+H7yxdeeEHeYxIs/Oabb+po8v7DUZ50T0hIENZdgnEvXrwo+WrQLxMh4Jh5Mm+Wr6CgQNKkHxl7n3rqKWHkJcCYgGOWmeDgqfIkWcaaNWtEPx988IGEtQf65SL+L33pS0Ku8d5774FMxqaYGjA1YGrA1MD9rwET+IvJq2QmHpkj94kQM7jilzAFiZBDB+c9xXi2vdZxpnI3hpnN9Tcs2Zu/pgbuDw3YAxPaAmFsS8oPoWTW0h8Htb89oAonurMRrpTjh0jbtO2lwY+Y/JBvzJeT4pnENabHrejJajUTcKUx3r261uW7nfy4vQj1adTR7aTDOEaQ1ycJoLjd8t2tePbAFXcr7dtNh/2U4KupAOoEusxEdFto72vB6h37BCTHf5IJKODW6P4D4xhv7RFwA7cXnuvpLaxmBKxy62GyjzEcmQoJ/CCzG4EEWsjkR1ZXbqvu5d2IuaOlIJjouU2KEW20Ce/kNkkfZTl4LHbPQnbFSbWCVYGEFfhheDATyTGqLu2haHO5IaALgjsI+uU28QQID6vRfX1KFnKLe4Rd0c3jKnxSXrDqh6BfihGkZwT90o+gX4pmi/MMcRJWVoKR6LZPAQzPfmRhHKVNJGs3gYhn8xQjsfIn0JNbSmuQL+9jm31w8sp+AaFSB2Rz1UJQzBwFksktLkBC/FzZyj5AgWkITiO4+rxiyYtcsFRAo1xUwXQJ3KXw2RMwpvPSaTo6G0HdjENQ7Fu5PxZwyUyA7GQi1KBz5qH7e9KTX8eKiO2SrS2IOCNmA4LiLGzJDEC79V8/fscKEJRIdn60vbbX72iTjVKysNQKIjS687rGpQ5L9vwJWjM80HAqx9Zb7gliWbbY+7bB/AT9Uv7z0BFsVEx73N7c+Qub0ZmTj+Twh7H/Nz+YpDcJ7OCHgMX+tVnwXRCN/KNVqG50FWB66lCU9DHqo6y2WPpIwPJ0ZHgEIb+oF+UK5FN4tRhfUG2po64V4539OKgYjedHhaGjskkx9/ripSMHEeCj2ArjM3Eo+5TKh+CkR4X5b7Fi5izMv4C1QbtxofgD7H0kGOcOlCDCJUQB/tfCb951ASqz2PuyNiHFLwBvvfWDSbUg6JcStChjEvDX1UcBFhs6JoW1d/OlHWEYGmmzspXaC0M39jXaFs4j2AaLyhT76aWp7ZzRTtIGsd/ypZqzV8okkC/br725jhEcbFsuoz2hH0HCD63YI+W0DWt7rwG4rItu87ZhPon7qRZf2fPrVEzuLCPbX9WRGilS6dWzSF+0Dnm5FvAny89FFZ5uS1FYrWy0i2JVVWA3Jw8/FKqXnXwhuyxmN64etuwOQVZg5/kDiFwfDlfVPnsutwmbLsHDBANTnv3yX2N5tAXk19KyCAnj3Qggy6VilW0vPQvfZSGI63UW20uWzD9Yvw8LR1xwY8TCiJ4aqgC1I5XCuMn0irrbpe98YcM2uLnUYP+pGgvATgEUN2QsERbwtIVrhDU4Js0drQrMvC4oH9lFPVi7OQgHDtehv6MP7i4DajGLYi129UJDWCtG8Ag8XBcgOD4dYYGVWLnnL/Dr3/wMzorNfvm8JGE7JYDxtZwDAkAszX1RAMLUwfzY3XAd8oe/Iq8P8PGVuhE8SPvPcba4ox0eag47ODoCbn/3lS070R1XhFT1ctkt8ykUH/0HNJbmY+FyX3x8ugqXLx6F95ZuzBuoQnO3HyoGPHBd2Ya18x5QC/MUOHl4EBvX/k/rgg+CrslAnBS0DBr47OkzB2+/3wwnZ/WvrPrXm226orlEbAVfWPMIc3VTzKnKriqAJ+/To8NQ396FZUGh8s80QZuNZ07ITgFxO3YjaPlquedYo/vMkhX+aGt2xpXii9K2yEK6aoM/Cq7VSx/v6R9FVKBidx0YUTpsg0fHRbgWuuFSazVSwv0QHu2MwepupJYm4Wjhe6jKv4jM9Q8LCDynRM0f1MKQo43H8fnQxxAVm4fRLVFovjyZoZtlN85V2E4+CWG/mgSYVOy0V669i+5exQBrs1OC7f9ItvfG8tGOaX/ON7gDC1mp09SCkPqmAZQ1X1VtUH0oybfMO9hnB/3qceXjg2AfrqzqFZsbF+mBPNXOCXrV8x/mQ4Auy81dDPh/Q1iPFw5dqBMgO0GtbNcE9VLYhwgsFzZgdc/FXFzgxHlOZWWpgFaPqHGI6TEtsu7rueezD+wQ0DuZgeGZhhSfMQH+Mj7tzrbAUJzjIjM1P4wKTxC9MU8XLyf4qr7SFJAI7yg3NOVdobP0M+6GoEHB3miS8W/dhn04pkD3FNv5hR7DWH/OK5taatDWOSAM33rHCol484fhuBuGX0uzLFhZFxiM3JoK1f6dEO3aJvVPXT8Hvz5dLsDc6JUjiFb9jXNa/n85nbCvPLhFPTsVtqjECeWd7VgTruYCXSqusrdcGMbdMUKcLdtFblyVicrGFjy7dQPOlnfe0q6M+bHN8znwQxLbJvVKN+pEC90pPBN8ThvOMHx2dLuXY5Yuk3k2NWBqwNSAqQFTA6YGTA2YGjA1YGrg060BE/h7/z+/2QB/WRt74N8/ebVW3G+3tvcS+Msy5pZ144mNEfBwI3Tk7gkXEr/wz/noHZj4Rnb3Ur81pfsN+Mv3CHFxcQKUXbp0KfLz8yeBf2+twYTLqlWrBFh76dIl1NfXT3gYrnJzc4WdNzY2Fhs3bhTw7ObNm/HII4/IewyCfsnaaw9Ea0hm0uW8efME+FtZWXkLS7EOSBBzSkqKAHzJvsvrFStW4LHHHpPykH34Zz/72S076un4tmcyGxP4S+Dy8ePHbb3lnviGb37zm+q9UrSQA/zyl7+8J+8z7RbGdDQ1YGrA1ICpgVlpQL9nn1Wk32Fgvv+nOBp/lde/SgD5eihXBPBqEK8+00Nf67MENvw4cjcEmf6SszcNytWheU8xnm2vdZyp3I1hZnNtAn8t+jd/70MN0CDN9KP4J/URkPnPNG0dTp+pUuP1TFWsP8raA0HPNI1PMpwu3+3koQE8/MCrP7rrdDzCouGbmIaBplrtNOXZCPLS4IMpI3wCngQwElB5t8TICEsd6UH5dtrRbMqkgZSziTMV6FdvUz6b9FjHgN278OWhEQGdegQpdj8FJCBwgwBfHsX+5ViYslWAiIFRMehSkwA/Bf7RWw8T8BOjtnvujk+9pR0RcDc3wh0f53WDTJ2/eacB125YmFWN5STIlUxthQV96G93xrmreQLyrfMshota3Eu2NS2LFn5RpfMDcGvygx/+UkB99PPcHIVTL74twTTLro4z1Tl1oWJuVbgK2h0Cfh/e+W101itAkWKVO3CiUco1P9QNrh5uwgRHIKIWWxAu7zULum6jO7d9EQSkUAicCYyMUaCYMnxYWoDNYVHiTma75zc/gZCIIhw9lif65zPQoGC2yR3qH/033/+tABh3bbcwKEpkBz81zZXiw/6yM+xhtCQNIj0hEx+czra6L/Jd6LAvadCvZtv9qO6oxOO27hf3/50AyWzb8KLYjTivmFrZj3Y8Foxf/JcFNOigiLc4f/356FsAMvGesfhx1X8Kuyvts2YOvSWycuAih0snP8C+qEccAjEJcg3DCuxeuR7x4ZHW7cntpWfrtm/19/Cj9/9ZnJfOT5K+EK/YOgky9vtSIE794re2UW65p26MtoVsjJT5UasREjsPJdcuIEOxM16rOYH0P/+SAjmlY7ynCi1FZfCPToGHbzCa1QpvpsE+yDZyvq9LQD3JYYlY6OYuwMOsrOUI8AxHZ38nqjtaUHu+HgtdE9DQeg65V87g2S078PKJF4WF+j+OFkgZBtGFIM8oLF7eMOk5/PbjX4q/vZ+23OviHLN9sTD97lzlYQX6aaCrvXhXii0ANO03VVgdZqoxh4yanV0W5mjaSQ3+pQ2iMK4G+RqZfHXaxvNs5kEECRttgjEd22vb8dfW/5O6Z901Y7lrerwwoeu87OlUu+l2SiZKAgYfzJojCxnoTh0FeCjIm1sj2jss28LX9vZjdWo6zl6/IiDt5sYy7NjmK2C2JsWuS+ZfAn1TPNT/d66PyvPQ4y/tXcvASZDFt28kEz6eCfBNToKLfzh2PdiJwydaBUjc0uMigD3FSgAAQABJREFUgNXePk+sSE4TZlIumCCorb6zGedrqtDvloGzVz8QO8RyJivw3P6zV6S/h+7ZDN/GLgHderm643zuOQH9DbVVo6SyGRfK++AVEYj+IDc8ka7Gw3ZvcR/xWIHLhfmyECN4YzeKjp3BXDU2HjvfYV1sQjAjmcBp408qZl2OjbT93YMW0BzHLF/PePQ3HkBmwiIUtR/CpYJmAQkSzNfl54rShib4KxBkS5tlwceRy+eFKZwLSNiuw2NXK2bcOmRnt2PfpofEfrk0uCp2lHYMzinB5fNF4KKNuQlr8Obh1ywA7gAnK8i3Sy124WISloXAX7LF5lXeZPVUbMqULPcRPBgdL2DfiqEBbA+JsLivUgz0isW13Wkc5fVNYm+p+6Jmy+IYBmrPy8V4SSF6ruaI/oOdFSuqWjDE51BR2oOEJ2Mxt1uxjIY5IcrHWT0/Ne72OVn/7yDgcvEyZ3grMPL1wl4ZT5dkPi1tpTXcC6EtQ3i/+rKkx3ZKnTgN98vc1nnDPFkYw3HttzdyrAtO9DhF26vbtlToLv34+/tbPyqwnmyLZFLlnELbewJ+Kbos9rJm3On+/8pY8HmsfnSP1Jusx8ePWObCjUovWsj0q/Pnc34qYRNi/LbjSuUxAXXTZi2IXwvOEYygX8Yn4JP9m+UgMPsxtUCJ8xaOMwSevl1aBE+10Euz3RJYfrWnU0DrWYvWKkB7rywK44IwMgTTjx9+qAfKt/Y+hA2L0vDTI4dRqNiOi3u7FYB4LgJCw2Wc4hhO/XFuRJuQmJ6A0+rDjpb1G5/ByQsXkB6RrIDMV8SZ4GUy8VKe3fQk3ss+JvNYzmUbqs/I/JFhnDYGwqPR3woiZnjuFNHYmo2a+gYEe45KWCPol31pTn89CErP/J/fxV71AepASS5eSMvCyXYfFLfckP5LBmTOJ8bnqEUCCuy7fIuX2oZxBD9/qWbSWMo87cm8Z5LELjopz/RUtbCnuB+c5/0qWwH629tEFwRWR+x8THbdqBrtx4ncQmxYsA6H1EKgqKGTqh4TO7tQhwFq1wvd3ql/Ms7QnYe27XzG1Hl3t1pkocLznh+s+JEsODhYispxi+7TtU179TLdTA2YGjA1YGrA1ICpAVMDpgZMDZga+GxrwAT+3v/Pf7bAX9ZIg38rW4fw9x80I7/E8g7rdmt7r4G/BOZyt8Wdq8Nvt8h2433rR/m4qt593Su534C/rDdBsklJSQL+JTiWYKKGhgbrezNHupkJ8JfvMsjKyzT5/orvLQiQ5a5ZOTk5ePHFF9HXZ9k9ylE+tu4zAf6SRICgY77TI7CZ3zB4UK5fv44f//jHqKurs03a4f1UwF++G1y3bh2ee+450WFbWxv+6Z/+acYAaoeZmh6mBkwNmBowNXDPNEBb/mkSE/g7ASTm95nbOUzg76epxX/GysoOrj8ITld1/UF7unCftP9My/tJl0Onf7eBqTrdOzlzoOHWJLYyoj66eyrw70yBvxrkZZvO7d7znyS2o9kAogioZDzWSX/Uni5/bgOtAZm2YTUbHd3ZlvRhG854P9v8jXF5zfj8p9FY/jvtT9x6fSaiGTAZNnztBny+pFS2Wv7zvfsUS+hHAjDwV1vVEMjQrRgJY/zTZOvnOBdXBShsEmAhgTxkfuPZwgLsh2IFInJR4I2hrslsnARREHQx0DEg4NkAHzfsXhdrZcLVLNtcFc3DCERZqLZmJ1MwQRF6W3mydBKYtWPV5wWw8ZBiSBteFobiX5WBjIqBIa04eqZRrgls0kyTmjmX9X5hSyhGFv4ZGm6cQFT0atTVltFZWOMqL72I/Jpe9IwNy7bkq1Z+GycuHYabf7QCSChgstqqfDaiQb+MQ6Amt1rnNs1keCTDMt3Ioui7YhNONw/im8s3C5hNA6/J8Ma2cqWqVMAXZIHc6jQX3U8/B2cXta3RTUZggvM0k6/WqeSp+kuTj9o6OnUtfvbev1iL7jFvKd6/8Yr13nhhbCME2xoXRLQrYK8WY/ulG9kGKexDRXnTv+giq2Z1Rb/E4Y+9BQ4aQG0NNMWFLk9saLyAnDVzq45CBmI/Pxf0nlSgXa82YcXVfo7OBJE3dLkK4Kao+yrcehTLpacXKmurkbkgE6MK5HawUgFOrzQja17QpPbLNEOjE/BoVLQ8Z97TbhnHrMES9fwv3JCt61c4nUF+kwLixF8S4NvivkYcO/axPH+Cbtieefilx8j27bvmBMv23/NSYpHMLb8PHxGQVuLilQJA7ByswWjvGpS0nMfjCsD1TsFhyXtt2iJhLGR5COoiSItA4YtF+fIMN48vEOZG+i+LVcDhrjmIf2I74nerl3UnJ0B+PnHeGFJbpFHC16aB25dre/qdr8Yj2H8Ue9ckYaPq/2Q3fnbzXuRWFEp4IwCO9pAym3FAIqgfHTducbqAprW7cZEEwff+AZlW4K8tU7WOo8/3EuBk7Kt3Ogbo8ts7E/Q87tSFRJ+VVj3YC2frRruSmzcsCw5ae+fJQguCxrcHBOFUjWKqjZiDgZ4BhPsuRmPzDSuQ/olNUWLjPT3HBcz7OcUOzHZFoOiKJb746NhpuMxxw/WCTnmGe2MS8eqFYmERPvZxHtaubMT+/aexJL1RwHMsl6t7qTAOBwXGq5e6DdiwcDHO1wagvvsG0iPj1KKRVnitCkCXWykinJdicNjC9jritgguPeVoVXZ2qLwW7QO9wj7aouY/bHPzIgeQrRhSv/cHGdJOVyf7Iy+7UTHT9mLdym+go/cc5ob2goBKtg0yGd8ovCTMqWRd1QtAunYth7sCRv7bu+/gi498DvErdiH38nHpc2THP3z9Ala5tQpLaKbaIu6/D56VsS3aayMOXz2JeSE7sPWhPfDzjcH8uZnKVpWITef4GRK2TBg93TsVM6oC8pNdfXC0VRiDWQey7NP+L/6rRWipq8Tx/QcF1JiTexwP7nhOykGQdWfjoIAbaUcICl0YPIw8Nd7t2xYvz8snNh5l7S3C5EugIdPmGLVn2y5UNjdgf66FSZ0v0kN8/DCmWIJp0xYv8pD8v7NsjbCS6nbUrxb5eiYvQm99lThxHO8cdkN9ba+wIIerRTW+4S6y6EbHiQh6ArlXLyA4zA3BAa4oVCBezg041jEu7aexj7KMHLMun7Mwu46mhUxiXdfjwrefTkWOeqZG+6vz1Gfa675uC0hXu011pv3RW/ix/3KsJuhWC/My9muWJfKBR0G2We2ux25jnXR8HYY6DlsbguLsc+rNw7iMK/FOuVbGdDI573nif2HEFRhUTNe6zjFjg3jt/DFZSEKbW1h9HS4uLqhtqbLqUOfBPAksHa+tErAuP6JcaepHkpqzcU7Iud7RmkppD/vikoD+Pszz9gUXLrGNVHU0yryGz0MDfxv2fk6Yn5lHios7nBRL/svHzwuY3F0xhJNJmgvJnBSr/I16y0IhAlOXL10jrMG/On9Rq0L0FehTjKbmMdTUlcmiLLYL9g/jzgrs19Q7WXyL1CIrCueVbHtu3pPncOwfnj4xQFQimqqqJSzti949gwugCPqlRG5Mhbti085WzDPrNyxBY3mezOVuKBbypYrpOzNpHrrbPVHiHY0jb1y1joUSWf1wkRkXl1EXfBbUk9b9I8u+geO5p+CpwLl+vmqOkhmIS++1Yf6fzMW8UjeZj9OGjBUXYZ0CRB9QZ0qG+xzFDnNYdgowzi10m5RA6of64P/3bJ882NYYnsIzwb4sD/0YVgOEdTjeG9mmJaL5Y2rA1ICpAVMDpgZMDZgaMDVgasDUgKmBaTRgAn+nUdB94H07wF8Wm+Dfy6V9d8T0q6t/r4G/zLekrh+N7QPYuiREF+OOzt/5WSHePt18R2nMNvL9CPzlewSCcOPj4wW4mpycLEy5jphtdZ2zs7Px3nvvTcU2KEH53iIvLw9Hjx7F2bNn8fHHH6v3x/sFcGzvvZpO39G5pKRE8iWAdyrhu77Lly9LvqzfsWPH8MYbbwgQWb+Dmyq+0Y9gXtbVnk6+8IUvYMeOHQJobm5uxj/+4z/a/aZvTM+8NjVgasDUgKmB+0sD+r37/VUqx6Uxgb+3B/Y1AoRN4K/j9mX6/A40oD88Mmt+8LMnxjDa315Yfswke9BsJ7w6zbt5NgIy7ma606VVPVCLgbHpQZhGwA/ZCR9O3CjMgQQS8APs3ZSpnsdMQb93szw6LbYrCs/26kz3+JjVYnX1h3iGZ9ip6sQwRnEE+jWGmc31bPO3TVsP/MY62OtPtvHuxr1mwGRae8nUGxaBDPXhv0uBQchWSDAHmd0Wr9qAisLrAvQlOJBuBKNWKbY3MhnymkAQAkIoZAb8mgLNCJDQ/YFJTLIEXUQHuqFjOBRJkc5oz4/HkrRulLWO4WL/JavdIYBDA38JuGxptQCabFnaskLnYP+JwyB7IYGGBHQQRHrxbKEVQERgE4VnDY7l/fJEb7xzqUNAv7wPD2hVdXGFX4w7zpy7IMCirBg3BayxAJk0SJBgoOVbn1EAScVwqECtBJHaA6oyzenEJ20x+kND8H72KdEl28FISjVcvFOQdqNUmPK45TV1THDwR2XF0kf4coMADIKB2y+ew4MIR+/Wz8OloxlFhQ3WbI1AXTq2drVgdbrFvuhAmv1UMwIrVLEVHG9sIzq8ozNBgLnlxY68HbrzeVE81kVaQd0OA9vxWLzre4hM2Wh9jsYgBPzagn7pz+fFY/6zj2M4JMrK1GmMa3tNQBH7e3BfAOKCr0Nh39SWTgsF9PuP+1/DUQUs4jNp7eiztl1jGmw3BEVpoKuxn5Mld6yhG1vXfx6F3ddwrbBP0loZr9iDL7bjcpEFuGhckEPwUM9YAprO5Ei6Rao/+vSOIDNtOeBMJu52AfWOt7Ugt74NmxaHIcR1K475ncQS3/koq68VsCDLSJDgh29dFzbH0xhSTKRNUvTElKWKEXkLriv2wstXqqR/tl27ofxi0FM1sd1W2vN/ibHKKiSkZaLo4McSlz9k1L0yLwIf/fyEACkJ+v3uk19HpwJklTZXC9CIOtP2j/r1XZKK5Kd3CXuyNaEZXDDuSt8VOHllvzW07XyF4Hvd3q2B7sEFwc9kOj91ybIYgtvEBy3MFFZUnb2xrz669im77VaHdXQmm+9M6kd9R0dmoq2pCCPjI46SE3eOUXxhSjAp2yzj0i6wv/elLEOwWiyR4R+IQ8rm7t0aglPn8qwLNAjI/fhGH/7k4V145YOz8In1RkX2oGpn7kgPDMavT5cLKDV16TrJa7SnHYFxiWJHNHBcnxsag7Fh7R8jKFCx5QaVYlWWP3KuWHYo4CKKJ+O9BTx4oCBXxiPfeB/UK6Z29/AErFrdBq+SZIwqkLLHMwOoOlIj9WCb+WPVZglCZr045rgHuSsb2oygAE8BEXLBSHBcAqIXJWBB0jo0FB5HdasC1iqG3KGmfGxK+zacQp1w/uN3ZMEI21jLuavIiF8g9SD7Z7titiXj9mMr1yBWkRzn9fcIw+m40sPSxPmyCIRj16Y1ewSk6IESXMl/FX4BC3Dgo18iKdRfytY9GILo4TY8rezOe1V56qxAxOUX0Y8x6UusA5lLCWIkMD/NWbHku0ThrALCkjV1/wlL3xhzAVw2RFnt7WK3dHyoxhaKt/siYYAN8HAXG0TgZaHaCYJ96Vu7nhTQb2VjvdiOv3z8WcQODyHOwxNufoF4eNc4CDxN6ooSW9Kn9Ms5AllCdyjm1orWuknzOwII2f+zMp5CYUUBkua7I+TpeVL2yA3hKDp3RuqVudQH81zmyOIfKaT6IWN7YKQbRuL8ZFzX7N3GMUuz1fN/AE/XUuucgHbIaH91G9dp8+ykFvwYw2i/uEgPBT6e6DPaxrAtUf+85zXrtTYjxAoSZ3ymxx0NCFIND3NHw82PCXTnuFBc6hhoTNvG+Sv7IucxXt5eeG7OHqT2R6PB67Jix47AmlXfgK9THvYfOiiA4LaGaslz3povKiBqmbK7lkU4HGeKy3KFZYXl5MF0jfUlYzPrQt1wvvFQeLDMQ4LSs4TJmn2OwvkJma0z1JyRcxSOg4+tWYLCmgZ8a+ESmcO8WFUizM8+WUuxbdxJ5pC5ZVUKVG75qMa5Iw/Oc7iTxPzoAMV8H4bSxlbRZdai9Thxc6GRLg+Zx/WHHOqTizre/fiMuJGd12u8XOl+SOrkM3cj2qqvqrmnKxanhkpf0gu39K4QnA/eqG6WxY9k3+9v6LCCfllPzUi+SLHw7qhxkvlyRWsjTlVVKHvQrsCwGVgdNCpg/jgF2s1Qz+eyi/MkVnWmszX9i7IbAq81gJbPXjPuPtCUgYK4QmFFf1AtZpuvWNFHVPu48OtKeMUrBnAFGOZiOwoB+c9uW4/MufF4r7hU2h/d9XOkrvSz1de8Zzul7jif0Prkhyv6MS4XlbE8vKc7/5ff/LAXaiosjPm6jTMvU0wNmBowNWBqwNSAqQFTA6YGTA2YGjA1MBMNmMDfmWjpdxvmdoG/d7PUvwvgL8t/vbwHRVVql8oM9d7QjRtHz174boJMv/ca9MuS3o/AX5aL75MuqN2aqqurwV2y3NW7H3sgV4a9E+Ei5tky/N5Jfow7MjIi7Ls9PZZ3bXeanm38zMxM0RfBzK+88go+qXxs8zXvTQ2YGjA1YGrg7mmA794/TWICf03g76epvZplnYEG+BHSHljXCEDVHxSnS44fFnncD6JZ2O51WbzU1tRGkKqj/NcHrbEyaZKdUG8XTvDAp1UCF65A4IJl6KmwsFE5qocGwbGu+mBYI9Mo79nuCOiw1aeRkYvhPm0ym36igS326qiZ4uz5OXLTgBWyzjW3XsTa+asE9DummNyyMpcJ2yyBigQOjo6PoVSBAPwVO61m9325iMCjhZI8AQgMy4OTGbK3EcTxRkgf4hWboAbgMDAZCVNTdqMXirHWeSVercwWW7F6xz7Ep2YJa2KYp9rmWAEbg1Wehy42SRwCM7akMAUnYQzePN8bpe1jiJ+3RkC9wT4uWBjtiXOXuxhIQB7dA2NyrduTEaTLchD04R00jvG+UZTUKDBc0lPCMMhICxPckFPai1CvOcJIaAQj06bMi3pMtm8ngJTAou6mDsxLUGyshq22mQ4BYmMuFlY33huFeumttgCTmYZL1iI8UTyMd98/JEAthqUeKQTPsI8QXMMt1alntp+uri4BgmQGB+D9s8cEYFil2JGNQqZrAnsJLtT2xejPazLq0hbVLPewMlc6anPPfvmvhTlSp0G9hjllyBbXswX/kumXB4Fv9oSgVCO7LMPotkvQL+Xy/h/ImT8EAPn6KPbPRoterR52LhYs34g3fvx9q4+9vKyeNy9ohxrrLFu3s67nbuTJs3hh918gIiDqFsAmn5MGKDEJPjOOqXSP+dyj8IpS1IxKgj1icebUu8Lg61pbg337QvHyu00SjtttU4zjrzAGRimGPgVQojCPloF+RCjWxAP5+WoL8kXShth+LjT14lDOx+jsvILN6a7IjNpgfVYEi3a5lWCwdAihySMovmRh5GSaZOXdoGz5B0cP8NYqrt0Dk+YKjWdOCDtm9BcfQsT6pQLa5bPpVVW78uI/WuPxIl4xy7907G2pC+tjO08goLjhlIVNdFLEaW4IaI/cuXkSiNuoL2N0bQdY9/6BqlvKYAw7k2v2LX/XACtg3jYOAb8a9Es/gup4OBIjWJ1tZaZAq5mAfnWeDLsqcKXDMjPcvp3huFLQZQXy0o1AWC6i2L1yvej6lGLnrPcMw7rVg4hWoE9ub3/yNxbGzK5hxQTf1iBjyMYV63DxSr4CqY6jUrnnKVZePh+CVMmG29PdgrToeGQqUJsGFTI/LRz7uXLyesG7iFGgSbJhEhRM8GuAu8pTARAbEx4QgB/jEPQ6Hr4GEWMX8fGJdiQ8+ABcmwvhXuiiwKu1+O7TitG0tUeAqY8pFmwCGAk29elW9Yh5EiHe1QIQbG9T7bGqTI0tRegoOwOP8G8i2r8IQwrw6hbsikPZH4o+CHJu6xsQu7M2IloWyhDgS/bS3LxsuLv6Y35kGE5UqhfDw00CqOvo6MBaBZpl3hRnl3g0NHdgjgINrh13w89PHZDxw13Ziqg4V3j6pWKrv48w83M86mwfEUbh/IpSNLQ0IzbBE8dOHJG0aLsr687Cxckb3b0dCEhWTMzquVFoO5aH/hG4mIVs3SUNpeLOn5rmSgGhEvTH8aapow296nltCwzFj45/KM/9paOHRO8EfHKhEFlaCSqNTBhA82FvvFKUb9FnVBzK1QKD5UGhAvbkQhUyycbt2C3sr+z7BPBWK4b45AhXnL/Yi9qP68D5TMGZVnkenWVdMj6Q8d8ofPZLVvoj0c1J2oFemKPDxMcsR2dXndxyvE5J95nEKk8PPf802mcd32g7CNrXY6oR9MuwxnDGe6ZJILlOW49Z/BBE6bXZMcBoBzWAX4NNGd64aI2LZUpvdMl4zjGduzwsTkxE9vUDKKm2jKN9ig2az4+yJjUTF3JPyzV/CE5PUWD77anp8FXtj4tAqIvAFf7Yqtq01nXyC99CXGOzMNszHkG/lPLL2TLXs9omxfp8rK4K11V7Z57+A+NoV2zEIc5zcF2BYPPLS2XeUq/6wuBTX4Sn2nqR7L7ss07qj4vJ/FUf/peCq8I2n+HqCydfBfxtqkO9an8D/QqUr/oshfpk2wwJVO1Tzdu0LB/4f+y9d5gdx3nm+07OOeeMATAROWeQBCOYMylZWskKlr1e27qrta0/9vru/rO+97Hsle+uLV2bIkWJlCyJpBgBEEQezCDNAJicc8453e/9DuuwcXhmMKAokZC7nudM96murqr+Kp7pX721Gjl7e7QucF5F25uyGeuuRHKMPwYmveR5Z5AS5gvPIC/kRvvhaPmQxnng4e9oP0Swt6PG4WeU7DlPfPkNWagS6oMv7b0Hp9p7ZWysg5+XNybHJnS+W9tXo+rGw56Z6J4NRK/3OK5fKDHZcx65GwLHxpGRCvgmS7tpdSyyMZDtsW7pCwXsZvt96aev6QIlqqRnen8L78uOE1TSpuOcm65LVNYzZzzRsdijC+Cs8w2WMfsuOqo2p+VtxKjAygxD2xDuZb1j2mZREe1r/g9APyoGM5z3PSnYNvo8amXXAL5MM/VaI7f/2BawLWBbwLaAbQHbArYFbAvYFrAtYFvgJhawwd+bGOhzcPnfM/hL81P59xenuhEe7IW16SG3VCI/+6AD3/i767hS/9uBQG+Wmc8r+Gvy3d3draq81+V9xe8a0DV5uN2OHR0deOutt2QXrGb7fzC3W+HZ+bUtYFvAtsCHFuD/4W8nZ4O/Nvh7O9VXO68rsABfAFpfPptb+ILws3rJZ17Mm7zcTkdXSHWpvFuV/pYKQ38DLy4X5rO+ZuAGqgcT+r1Z+fFlNJ15QW/yb1VtM37ujiu1sbt7rX7MNwdhd/A7gcxE73AFYngPFe2oMPtJHNOhTQyQcStxuIIt1nsJW1GR8VacsXlIxhqBO4ZEuW9WoaRNUb66tbIBTnmcEeCXSooErIyyLyHfjDUFqtBGpWBeS5OwhKioHvxq7VVAoOGmmuswIIvJ38J0pUBHDQjcloOq66XqHRQWjrJjv9JzQrkNLVNIE7i3IDkAgQJ5hcjChJ+d7UF2eqQqMRJOKfDdjNLGk3pPTqYorNU5QBeqoTbK/caZ+mSUeU1bmvGfRavYrbvfAeMQhiNgzDS45TvV+XqnZkF1OKNAbOIkPGPU+zBch6yCeUlzEmuzdiJRVCYNeNolW165K29CZn6TjrgZ5+RgJ2YE4CIcxfCEwfihUuN/LzvjVN+jfelH9V/WJdapd2qrFK6jf0NApoLWViie0JB1gYF5Btdjwh4pk6QDTnhyqTpHUM84quu9/ssrCuu5g36t+TD33MoxODkQA1dvVEJk3SUUdfS1N51Kv4/vfV6h21VZRSgrP4ond99xUwViLrSwuoGSQWQ+u1tBFwPUWq+bcwPJsJyYF46bBKqtwKYJ627sNPf1XylH7NZ98AmZw/jiCEbquvRzYG0ohgRErxC1AQP9GliV8RpFQs/RG1Up/4/Hvi7qi3FaFwjmU3WboH726hxV8Q6TlfZTEwdRX30Uwxn5CnjHfWkRa9uHECvq2bHRvqDKoGknBcm7pc39zDyKqvUSBN6cVYB3y06o/7MPxoGwVL2wi1FbCtWP4G5XzQlVYk4JTr9BhZYwsTtnyo/XrCr41rAEbAmouzrao2DXAwpxUzWfQLdr2Zp72H+/e9ShoMz27jrncZf2f3r8u6jqKHeGJUhvBfGYJ+t3phXiHSL95oxJ1u3RjJfmItuSdZEE/VlX+FmJc3f/cve55tk1bIOwdqzfBsq/854vwMP7JNasfRwXmhqRu/FOpDQEI3oiGD8pLRHV0SK8f/yaE2xnfBzjuwTyIwC7OasQUQH9AiLuR8CYA0YdXpjDoe0PYWywHV3jwwLSntJsEMIPbsvF9Gyfc36wacPz2L5vL3LSqjEqY/DM9HosBo7jZF29KJxuASROv8IpBec4hsSHpuF6fZ1CdH1dslhjeljg935QaT1wfhyhsjCkeOtunBT1Ui5iOdneir62SeStW4eSi5fxza8m4fS5fsQliIJ98hz6pP28f+wdTM/MYmxyAdtkfLpcO64w9Pnyc0hPG9ZxmCq3NXPTOBQdj5ygEIUk07LncazkGnpGmhWEjQib1AUti7njCqQSYB4fqMbZmpOq/Pt3b78oY99uhIWPYnJYoFo/L4HwhvDSRUf7mVwIUrt2zfvikfBQBGSOYSz4IWREOBY9jAnQHpWwFnV1V8ByO3PSMbaaMs7O3INIXECTQIZ0HBMDPDoQe/gZTNbXKAzIORGhX7qD2/frYoFXSo7jweR09SuvrUR4TBzSYuLlF7GHqIAfwo8v/0zhRM4N3iw9refvDfbqGPXw1j3YGRSGI6++4GxLBHgnZYVAZ5/0TdKP0gVHeGNEuvxVi/Pw3JqP4mCBxbsm9Br/bCjco+MrFfcPz37NuXDOGUBODPRLP/adSTF+zn7NhKPySM6aAAWh+awGgAyXxQlULyc8y/pvoF9znznebH5rwvHIeAxIavytQDH9TH8Q6B+mC91oG3eLb4LkJdTd65N1HmTims5dRJAonJi5KdMz6s8cEzlfsbqi8D1ojl2DrHlRfx+8oAuIfEZ8kVPkr/Asw3JBx+6C9UjPWo3jLadwatEfNaEhos5yRKPiIqQYqeOc/90p0L5Rzmb957Nwjpgg4CjnJRyHCAN7iMpv5UCvLOIqRElbgwLBDPfLtia9h3GOBIcoSN7c06VAat/EkLMPZFsckTZsoF8zlwte0453PuzXmTmmTyVp9vEEYMeRCN/pZoWk+yY85P5FVe7m+Mz54rF33tO5n7ewxFT0pt39x8/qoq8GUb3dkBuE5oYJpAhkW7UuDWH7NqDtZJm2Bc/IGDydmok3BAaO951EaXuF2m1881b4hoc7F3ep0eQPx0bfRS8n9Mt6xLrIRVzMd4J3PC7WvA4qNecmNONKcCDKz57AY7s2gUrJtO/O/D9BRZuA+97RCArfhsv1jsUyZr7BsXJGFqN1zXfr73fCvK31VU7Yl3nhPIZQL1V9Tf3nkXWHbYEfgr+81zvWC0mDhajuPuvsGxjOdrYFbAvYFrAtYFvAtoBtAdsCtgVsC9gWWIkFbPB3JVb6bMN4xq2HT0TOZ5qJ2b5rWOg495nlYXxqHu9d6MfbpT2YnJ5HpOwMGSEfd66xcwI/O9GJv/xhNV4+1gXe+1m5t99+G3/7t3+rH4oM3Mxdu3bNGb6iouJmwT+16zb0u3JT2rZaua3skLYFbAvYFvi8WoD/a7+dnA3+2uDv7VRf7bzeggVcX2abF4nLRWFeWLuGYce2kvtd7zPfDQhgvv97Php4cSkbLFUGS4W/FX/WCb785YtgnruCSEyb/ixvXuN3njP8UmXI8Ly+kh+kt5LXTxKWL7D5YV5d80u1OKrg0RE2NFDcJ03H1XbWeAzEYPVbyfmtQL+uIGZBTBfSF2NUcc1/cVCPVlVfwoOEf/fu24R36xqRFRAEz+Q0hSoJeoYJ1BWRtUoV3KjcRvdGXSUOFGyA90C/Qh9vXz0CAnkGxguP9BHIcDt2ZRRjaqZM4Yrh3k5Ex6ZgbcysgrdTHjGIDVjE0Qt9yE2OQKTntCrRhSVsRNH6vUhaW4yq3grcKf+TIgTsPb8IKvxSCfGCqMfymLv+UdkKZxjBIeHYkO2n8C4h5MSMCNTXXkFi0jYkRA0gMnaLbueuCrzeUQLJdGt9zvENQ1XXx5VoCYOzXlC9j2XW2Fan8FZsiD8q62ud0C9t4YSD+cXi1kQ9IlCWQ7WN3mwzxrGOUNmNtqcSnodcIBBzID5ZoI9hvNzWqO2RYNk+2ULdEc6xVfaFqnIU3f0kqi7fCLV67s5xKvkyz/l79jq/m3QJGpkyMn43O9IWy91j4Pw/uCdW1Sv5LIShV+IIXP76pzcCa7yP+Z9faL8Bdl9b3K3Q6mJvEAJ9/GSFfggKBAy8L/buFUHPjJdj1cCVJqeKLv3cOdNfuLu2Uj8CNXSLre1oP1epwK+5d7VsJ09nlBd5zn7HwLHJd4m6qOTz8ZiH0bDQpH0Xw6TMTYAwXqrUm+LiTeiayMagV7+qqFKlkwBmQvQi6gQsGugbwuJUH1qOtqndXnqlA3kC8BKorGuYwbfXbcHrDecV3GQ/zWcm9Gsct16n4uPZCz24d/broFLh9LUGTFyp1SAMvyiqy2GRN4K/5n7XY2jQR4srCKm7guoEmVIDUtxCfqu/nIpj//crIPgK2Ur+7Re/5xq98zvBOI49rv28CeBuIQ6hbmv4mwGzjMsK/TI9o6Jo0uGRNjKO7ShNlDmXa0smrLsj09h81+Of+H4Tp8nrY3sTMeY1AX8fT+zPCda6yD6T0O+7b/6rwqRUkC0JPoIxH39VkyWUd2deHvb6B2KjwHBUfj/X0oRHZLFC08wUrjfV4EFRTw1ZM4Az1T1YnE1CT/tVPL55g9ZRA/0yL1T5zhI4tamlzGRNFWrjJY3eoXRcOV4BP98ZDM8lKiQZvyod1ddO4KE1cQpEPnfgHqRE+GL/PbOqnMl8/eL6FWwRUPVYeSka5mTRh2zHdqGxRvtWKmj+Wc4mXWyxfddhBM5U4Kevt+PuLRHwmB/F0TOD2sfHR/qicOtT8Jys1n5sZjERd+44rHlcxBYn5M7+PCdnLY61dEi/56djUkC89IExwNnWPiwWRiI3bCNa/AYVVK7z8UB9Z6eOA+cuHFFF3SONZTpmTXkkqvJudfsksrY+i0jvMIxNdOK+h76F9956AdN+A0jLDEDASCWaBz2xdtUsqqq7nAq/LDfjuLCFUDSh39LGcYXzx/qb1YbTC94IW5OPL2Xn4Wz1VZ2fsY6u9QvUxQTNAkazD/FbWFSVVsaZIt1Yc3M9fi1jfoBfD57bfw9a5+cUBqaaMZ0BQjlfqJJFYexPaB+OczFJ6RgS8FPTkfabHNiHAGGNoyO90DgQjW2+XXj/2qjes3V3GOI9PLEqZwQVNQ5gOWNLF/xC73fa/fAT8VIPblRYYd9Z2zyB4rwQ6eP+AoOi2p6fMKeAJ9WPWefp2Ma5+KtfgFPOBZgn9rlNvXV6bhYecG67475n0VZbcUMbZhx8LnOf60KQmeGP2jvDEijmAiAqvBp70D8rok/LiOezXY1Sxx27GPA7HfPMRUs8GjfWMo4vPZ98w/y0qr5M82KFftlHZicN48TlEueimeL129HYel3Lg3MAq5uLScTP3/kl5pLXYUx2J0ify1RbU1mf8ZZzhwgZa4b6urWNm+dg2f550SadO3I+SSiWflzctDn9KSQFjWrba5iaQExsOPrHBbhPilWIn7Axx2+O49ObZReC82c1S4x7UKBhOrbL1dIXnbvwmn53nQOzDL5814I8Z4+WJev42KRDqZ/1LypgXueLvJl25Dztetu40+5c9GTmKSw3xp/5xDel/kWh5J1fYaK8Vuvk4IEsXPvgAnbtXo9QWYjDufDibAKmequxuGsP6n/yI82f6x/mj45jKO3CbSm57SXnIH0TfQr91p55AVT7DeqfREPzPGo6ZAcAv1z4ywKA8IUG3elh4/ZV+JejP9G4TN1jfU557B68f+4V+Pj4KNzLNFhvzXcuyKAd6Md6z/xwTsIP46FLOLwfc81dGBSFZu4IQOiXjvcQUradbQHbArYFbAvYFrAtYFvAtoBtAdsCtgVWagEb/F2ppT67cAuevvBL2f3ZZUBSnqz8KSAL5j9r1y//BzhZMYh/fbcdPznWgSMX+3BUPr8+14MXj3Tgf7zSiO//qkXDMKztbAvYFrAtYFvAtoBtAdsCrhbg/9FvJ2eDvzb4ezvVVzuvt2ABvhDkS8JbcXxpaF5gW++7GfT7SUFHaxorOXdVHF3JPZ80jHmR+0nvX8l9fLFrQCSTnnmRvJL7lwtjwB8TP8OyThhFKlM3OGiZ8mXa/N7f369RE57gi2FrHK5p8pqJy/Xazb6bF9w3C/dpX3eFIj7t+G8Gd/+m6RGGqu3sle3th51RJcQ9jnX+Ewo8Ec4gREpHxVC6+2TrdcKmoQLMcetmqvedvXpZr/EP1dwWRxzxEVKlOi23/SYIQhVgQh9UU/zfv3rReU9xVhQuVV1XlVRuu3xgawr8w+YUViKURHXdcVFvnJueUTgjNsIfx+QfLnSEfkPS0zAheeppPutU+U3KDsTaRAfAc9fBP8PMYjTae5rRINCTf7ZA6R5ZAg72ISmgDr8+UaLqbpjrQGnFqAJSezdNKwBZXj6ukB5V0PpFcfCxHfsVbuZz8nnSswJw4oPTqhJHYIRlRsh4witGgBgHlGKFqwkH87pVMTh/9RZcrnjTaQ9uE//wlj0onl9QCI1p0dF2tCnBawNj058QHaENQnX+Eftwtr8cBGgm/QKgqq79F5wAC+FZgosElY1jnvndKMcaf3N0p3pqrrkel1NXtYalMqZXwEZcrHQoFZu+wcCs1rDmnPl256j8efzUuzdcYtuk8vXLb10ClQIJmVGJlSCnO5jTQFw3RPIpf1nu2UxSxg6mT+c29+OeAtPlOeBeE45H34IHEDMhwNhFB9BVPV2LB7Y+7gTTqqVN7NywDR6h4QretfUsoKGvHCWN1Vqvnsxeg9a5ORQvjGKPKBbMBUdjRGDh6RovPPqFKOnnvVF3MRHJ0VHy39YJUYRMxUy/qBZ8OB8g7Gs+zI/xN/Yl3GrGCb0uCqtUXLQ667hh/OnX3OXYkpzlQtDt+y3/ZC7r0ZSl8YwsLMBkt2Ob9B0Ff6jAq27xbqnnJiyPVJAlTEpnbM5zLub4bffrTM+aJtN1dWyPnxT6ZVyM/+6MPbjSWPoxGJHX2aatMLVr3TRjKuMh9PujtxsUiDu8IxWvnOwEwX22YQORJvmWo2+4EhMCy9XW1OO5L31XIdSizBxdBMJxgEqef/Xkl/Bq5WXcERGj31dn7sWFykBERvYj3GcIu/P2YHhiDP/w+ivMptOxXPqC9yM2yAPbEoedEDzTJwxJ1cuv3fMwztSc0XrIsifUONJSi/vu+w7mxjo0rsDoXoTGHEZ/Rz36J0Z18YSnqI4+sbkAJyoqdeER+9aiVWvxqoDBnNMQLk4K6lSAeN2mcIV+TcZ2FYZioqYdqeu8ca1qXBR58zEkrGTZ5deQlFDkrO9sG+yDUvJEgfyCYyxNCga8sAFZq4eRLn39CVHvJfRJiPJ6+RkQ/q6rKNWkfJPW4mB+nsaxt8gTHoEbkeDfjZHeSqREj8IvIg/Tvh7aj3PMLJe8bBMl5RMXz8BrXrYlTNuOlAyHAjHnv9lxXToGMSzLelog/4NRPii7Wo3nDmXqs/LZCzy8VL23qf+jtvJY5iodh5gxjj39sgMA5wIZsjiAkC/Hf/pzDKMzZZnq7aNzB6/EEQUYq+s8dNzSQPKH+ejtajdfFdAcGPMQpWYBg0MENm9qR0P/gsKKHO8iZ+dRPxQNP59xpKwOVBCbAGz5FYfNGBGhX9e+fZvUsfbebjQ0jSo8zvlPkkDhtAUd6/yfp/4JLs1cQWxUsY7pzBvnsReqSrQ9pcSmoXmhDf/hXglXX4LOhuvqz3zxHyKenp5adzgXZl9e1XpVgUszR9aE5A/jzVm3XZ+VyuHXqyr10rN3RGj74hfmi0D0xOiQE/q1Kv8SPu/t80R8RCKefOhPBCp3jJMi3nrDYhjmhelR1TWvcKfOc9hOrDtEUIG6paNCVF9lruOmL2R4Ou7iMTc+6qzfg9K3fzE9S5WtD+Svx4i3ty70ejA5Q+eSvMcsXLrqMYnJRRnUxLGv7+mTMVoUb7kbBNtJ5+CIQqb5AnWHTS1q/0Gg/KXLpRi8Vq6LxlquO8Y82jMwPgKV1YOyC0S4qmxnxoRp3eY8q28UyE/3xdb0ILx6blTLlirveWuC9blZB2gXLhKjIwg/POuLmJyNWibqucQf/7hkpC36obz+otZj1psJAez//PCXMV9bp3M0jr01XddQL2UXuWkb4nfsVuXkJaK8AbxlfKw7tMlAq2PcrLg+K/PRRQR7zqKxfQQevp2ieJ2PF8+Xgf3YG93jWjaMf9s9T2t/wHH4asn7miTrJ+OlM+e0IcNwjjs6OuqsI6wnBIMJITPs4NUazQvLjHHQbvyY+DRS+49tAdsCtgVsC9gWsC1gW8C2gG0B2wK2BVZgARv8XYGRPusgBG5j8uEdlPCZ5GS65xLmy3/wmaS9XKJU8m3vm0Zdx6R+eP5Zqvsul1f7mm0B2wK2BWwL2BawLfD5sQD/r347ORv8tcHf26m+2nm9BQsYmGepWwgmuaorMezd60JuGaD5bYOO5hmGR+r0Jf6n9cLSQFomfuvxZvazhr3Z+VIAnvU53KW3XP7cpUk4wLxwNkpQ1nh5bk2TcbgCDbxOmKhjuEUVotyl4+rHNN0pIbqGc/1ugAYeV+oMyOH6HMwDX3K7xmVUXZeLfylwcql7brVclornk/oTRLJCv4xnXtTD3q65iu6JcXxboEGCpgShCkW9l+CWAYHpR8ctv0/I1ujr7v9rVYyj2hu3gqbSKGFhQqw7I6IE/mgTKCNLz72yV6MtbzsyvQJVDZcQ7He+koZTFwUMJLRUN6h9Crdcjo71dSqwrT8QLtCKJOpX7FQvnOq7joaGRvVPX7ML64Ka4Rsvir2eI6Lu1o3iPSGy5fN76BYlyfrGBlWHTQwswjyG4T3VgWOVo6o8Wy1Vp0UUDwsFgKKicPmVAUwPpCFOwI3qlkatD4R+37h4VreopnojtzV//awDeraq7fF5COkYZ7UxtyU/d8UBfpnrPX0fwU6E1VraG1T9jjAV7Uz1SdqdwO+pjla9zcC//ELg18AYg3MtCltS/bcgKFjvoU0JxtEtBc/y2mTXkMI+kT1FCksZgJNHd4syXGFBxsHyMXAQvy/nOkUBls7aBl1VEZe731zjNvVU5HN1twJwEiS9Vcc+xLWfYBxUAhwUKNbq2H8cef8nH+snrWHM+dPb/hoHw0YVon+5tBYB+xJFuXYYftF7kbBDtuEWuPKxfVGoG4zBxvg5+HjHYEZgqvDZMBzYOYQjpW0aFftktnF+OgqTUXbsVYXw77kjBG+VdigoRIXTqpEhXBoZlHpej8e2HcKo5xh++kYdfNpDBDD0V3VPqnfHR0WirKbSqUpo8rvUkdCvddywhjN9vbvr1rGE5bJc2RCWo+KugX6ZRkxiuhNsN4t8zNHkwUC/5rs53kqdMfd8Xo8EHE9cPqIg1wNf+Q5y1+1A1YWTml1Cv3Rs2wz3TqlDKVM95Q/7E1O32R/T3XnPFzDukYbHw4JQN9WNOlG9ZDiWV4QsGMlIa9H2v++ub2Ph7Wottwe27MJ/e9cRN1XLec52wz6LdWBVQgpi1m6Hf+oWvP36myAonBYTr2MK0ySkR1VmlsvY1AW0Vtfi0MMOpX3Gx0URpRMjmo/LUn/pmG/mif1QdMZ2vPnuC2A+Xjr1HgZGc9E7H4b80AB4hjTh1Yt1WJX/H1B7UsaHkXqNb9UTX0dLbxe6WhoUYF6sewGnr/YpHMh8UMmYC1E4933//JD2rX6iMJ+THIDZ6TYEiUIuwe2EmHDcf8cXFMRkPtOk/6YCu1n4UZQdiVKBHTl/pi3/4zfTUZj7x3j5l9/T50gdHdC4uUDn7XNHEL9mO7JyilF6pROTaV2I8xDFzsBC5CRMoruvDudPl6Jw3R4khvSBC2jeungdrPfewUGibHwdvzglavYRadpXjk5HI3/tYQFUq2WB1iRyns3C8VeadcHe5XODzrJPi01QtdX6ng6sjk3CYwnJ+EFLHS4ND+h8gHDgVzNydYyiou+rtVed49GkjPmnr13G0PS0Lr4wYxh3FGj26MXdqx/AuRrZtlH6Cc656Fg3TJ9AuLWm7n2dE+zYGKyqvjlrAhCRtBEdTbWg8nFuzjBKyyfQVD+mi28aamY+1seG+YRrH6EJyJ9BUVDdvs4XDS0OAJL+HCNNf87yiSvYho2rtuPXp1/Q21in7j8UrvWQ4Z6/8+t4//LbCv0yv6bOsd7xfH2qzJsEIH3srkhRyRbV9OZRzRfH0eef8QABTobblheJ8opaPBn3KMK9QxGxf6PWneY+B1zJxNflBKG+ybGISDMjf+LTryro/PR9sqNB5RTCIuLRIePpwv2DzgUNrFcEWbP3PA3fTaPYHne/wOll+M6Th/Hqu29rVA+uD8eRso/mKqzTTc2TYL9a2dmiuxiYNJc7zk1PoETaDIHnuLAIvFNRJjC4NzI25qKqu1/LlHPIyLxiNHf3oXNoQMucYCndxFAfAsNjRH14Tp5jUsa7RZScu6Ttsbk3HD+uP6Ph2N80VpQgODQGxRneArT7KvTLeVOQ9xWclfaYFi9K9VK/A2QhwYLXPMaH50TNesJZzwaHprXN0T5sL1QqN/1Y34QDRu/raP5YPdIMyJ/EuHTEPxSJsOoKHCsr1Xpj+kvOZdLiY3Cy/zymRz1lwVsPwsQmhOV/9rOXPgb95mx/XuaZDgXpguTd0k6qNV36B+Z5wish9Ab1/29+NQntHVO6QI1ppoVthSQnbTRI0hXIeExg/eQD6OuvRMP1iwpJXzz5jsZp6iafg3XYzLvYD9PtWOOFDlEIZ3027ZFH83uIYDDDmvbJe7jQlPkwcdHPdrYFbAvYFrAtYFvAtoBtAdsCtgVsC9gWuJkFbPD3Zhb6fFyf6zwPj8ic3zn8S+h36uz/JTtuOd49fT6sYefCtoBtAdsCtgVsC9gWsC3wyS3A/6PfTs4Gf23w93aqr3ZeP0ULuIN+GX107iNO+MZdcuYlu7tr9HMHmi0Vdil/dqRRUVE3vKhkWL5wNy8zl7r3VvwJLvCl6lLOqs61VJiV+BPSeeQb38VKVTVNnHwpS3tTsYznfHm73Ita2se83OWRH95Pe/KaO2fiNIrDDEOI71bsTOiX28h+Ehe9LVLV8njvUjC6NV4+hzsb0M/dMxLksZYjbeFa5gQnl3OudX452xBkWClAadJ0B2Kaays9jo8NY3fhGiR5+qHVbwGtUtzFRRsxJEp8BDcInBoYmOf/fPmc1g8CQNw+meAWFRtDZQtwgsJU+SM0SDWyxYE+vf+kgMKjabm4LiCicYR+6bjF8tq1QQpmEKY1QC2Vcv18NyDUvxcXLlQ7gY3VCQEIly3o23oF3lgMwQeXqpU+TV51EKGoQ+WVMSTE+qG+VWAScSH+fVgVUoeRsTa0D84izN8TNQKA7CkIVhAoNNoH8z6FqBNImEqxBJ94ZL0m/EQV6w0Zq3QreqNkyHgJC0XHblSQWb8L6Mk6Q2e2wc5++n6Edk4rHDcyPqyqmwau1YDyh8p+KWOjuoX6gfhktTWhMdrcONqdjvYN8/NTFeZYH1/dYrvkeoXW68OHdskWUw71QMLD4UkLAofNmChuOFrbC8E2gpSu+XK3KMNAuta+2tRZto9vfS3lhq3Gb0h0iS85X9iHgStNS1x17+0O+nUf8jf3JcD70MFhVQu8e+LLH7MTU3CFfunHumD6C9NX0t/d88aFpeOFK2/Ac9N+jPS0oP18J9LuT0HtCx/gG2ueRs2qGNlevAZdDWXa3sKHOrUucEvwimb3/dpARQ2TU7chabfCwKzbmUVi7z4BsFNCsWnLYfQNvAOvuRBVXWwcGtS6//y9j+LVsXCBxhxw9cTEhPbr7L84+Tf9pXmug3nPo6H3o+c16VqP7Gf3FQUo8Gj1v9Vz1lVXZ9od/Y3CsDm6hnX33c83WMpqRiFJQvus3/l79jrbs7t7Pi9+zGuWgPB8XgP5s3yoHmygX+aV7du0cfadrs6UqdWf6rr8CNuPo1XdCpU+cngAnTJIjI9WwjvpAZw+VoLcNIHXkpqlLgXqAgb2BSxvgp/dXh4IgI/U4wKUDfaB/RXD94xEg6DrsKjTpomaKpWk6Qj9ErQbHR9CRGAS7jnojx/+qE37Y8Kn50VJnvOvAuk3CRN+/Y7DeP9KmS7g2Pn4f8bx11+QMScU+QLfMb3mxipVz8yM7FLgcUGURNl/mHrEBRK0Fds5FzEcfeMFVRfefzhW1WOZp8K1DiXVbaL+y/6SYKb3nCyqqJmS+aY3/Ic8sPv+L2OioxRrYxdVSZjxTgX4q9K2R9A8pmdm0T88hbHJeQWq1a6SXk9/iY59z+Tmad/OMbdFFDc5Bhn7s076TQo4uvEwpkTdtHo0EvWl5cyaQr+XRIk5Oz0SswLYFuZX4/3j13C9x0PnfZ5eczpeM44dW7q1f6ay69F/qtcxLGdWxqfARedY8XRqpo7l79RW6VjI8TxW/KoEquYuDlwYxnJ4eOseVAwPok9UYHl+R6EsAJKFPudaG5xgIHcLoOPilciRCISOj+GKzDdYZlyAkOvtp/bhuEY3MFSBggQvPLghHGfaJ5AR5IN2AXTTA8d1rG1ovoLtOY9jJqAGjxeE4a2SIWRueQYe07I4IUTAW5kz0Jmy1S/yp7jgKfSOX3POLZz+yb7YdFcU3j3ajfKmMoXmzTUeWdZ0bBtsW+zPCdSnhu7GyEwL0tcUOedsjz+ThJOnexVWbun8CDDmOHqudMg5l+YioZgwAS496zEWXIOSM456b52bJiVvFwBelLBlweLB9cGI8BV1/0sjmpeCVcEoSIvGmcuNCj6PnpY29OFzMwCVjIcXApE+cz8aBi+hX2De1UWPOVWBNxUlYi6y0Jlv83uONouJ2aZqx5rQEn/M3Ia22CbjyUaZ53HhV6SMHZx3tIzIHE7qxB+LbTiHaW6ux/sC6HPc4Phxg/PyQWNjj3pN9gzosV3yXj1Y4QwWHiWLoYZkdxAB7znfiksdQu9oNJqrrmi7YcDYxEfQ2n5OVJ2ntP84dCgW40OL0tYWVNWWYQx8T4if4C/zH5G/GeNiH85lCblaXVKEj1MV+MtfDBeAPwU75OUn/DpF2ccXEXc+jfnWau3n2Da8J3ywepcX2qXdlzb2ad83dXcIBsodv284VvL5E/LuxqrFRFloV4eIgETpB5txx84IhHvU4PKxxhugX95z/ESXPicV6yPrslGQsgcvffAjPJ2yChUjA6iuuKJ9v5lrGNV4/vbg/ea3nPl9x2dk/8k+unvER+s2z5k3fljXeT08PFzNwXhpH15jGQ4NDX2ixZpW29rntgVsC9gWsC1gW8C2gG0B2wK2BWwL/PuzgA3+3h5lTvB2vukIpofld/PsmOz804k5+d362/rM9l3DZOVPVenXhn5vjzpi59K2gG0B2wK2BWwL2BZYmQX4f/fbydngrw3+3k711c7rCixgBThXEPxjQfon63D/M99xblftqrjHTo4fd4AJX1B2dArA9xs6vqS0vuC0RucuXev1pc6pjucKyriDi633f5pgGqFfOvNCd6WKS3xeAxMYVV0rDGzNr7tzQsMEPZZyJm4DCKWFVCcAAEAASURBVBMIoe2NnZlPXjPXTXhrfMyXyZvV/2bnjJtbZJu0DLzgeh/TNmFcr93sO4Hr11/5P53BzIt1p8cKTtKSHSCFgbOaWsrc3sW0TvzyBYWPrBCb28AWTwNiWrxu+ZS2vN7QjPSMJKTFiSrgnJfCGoRNqTxLaIefcIE43ht0ADq0a3fLdd3GPaSzTVTOuhXwJSBG6Iogz8n6ajyTmw9u+U4AaqbJsa2zUXRkRnOezcQD6wLxs192ab6pvktYlap0Q6KiGDQj6r/tbfAPSUJbcyX+cG8kfnVxCPMBSYiKmVaV31XZAroMjCI6YS1Ol5RifHpB8iAwr4S5YxVkS3nZglp2dT5+bVShK4LD+dufxlBDBeJifHGtZlxBEFXKE3jqRHkdqLhI6JeOz0qQ5a2SU/o9ShSJJ8fndWvpaWFF7vnSn6D+yllVW9sWn4Q9Sak42VSOB5PTsVDTjH3bsvF+RYVCGO+0vYfUBAJKQo196AjOEvQl9NsyOqzwDIEZntP+Bp4y4VkutCn9CVsbReC0WNliW6ArsxX7E97uIVXGYwA2E6f1aIWCrf7Wc8JMrv0724dRNbSG5TnLM8Tf64bt1U0YQiW78751g4Ivx4Ob9QssI0LnVLel+0+Pf9cJPpq4eWTbGgqoci4SsF7juetzEADceOCw9re8N0gUoMc6SvCq1FEDTlrjKP7OV3U2ONbSafXWsY42YfsiSGP6P+/OCTy+J8i5rTtvenDfYaxOE5Ay9SDygmoxkJ2Omv/vCv5KlIT/nzf+Bd0XryJkzWr4Czx4tbkBdyaloUTaHO1EMD350LobgKEbMiJfjI0MTMg+cay9X8FW9p1UZDT9GxW7CQiXiKo22zjDEvqJ3Z+Hg2vmcbnCATKpQmFMrkKVQX5hCjC5puv6nQqpVDqlTZYap13vMd/ZDllXmE8+N/Nk5hSmnzVhb/VI6Jf1IKkwQ23C+n0r/fCtpreS8FSDJTC4nGP9PHPkRbR3Xl4u2Iqu0aamjtKuD98fo+Aj+6Zm6Ysy/yIXvk3ncXpgEW3XBuEbluSckwzGBgmY3q19JRPLS0jF7oL1+MX1K/ijQw/j2NULuDo5pnWVgOtPTjdiQgDQ8OQR9ATuQMh0n4CXVdI/OGC7Q3c4VH87O/pw54FotQPL38S9OWeNKllTnZ11+rn99+DV4yVO5edVSd746fUGJ8jG+6gKL4wrIgMmFOgz/QeVgdPiEtBRdRpREXc7+6Hqaw7ok5BvelaQ2oIqvwlRvoiP9MVMoCeaW2TskPFqd2ER0nxlkBHAeXhiEOUNLXjujl16rJPFL1QkbRDgc0igZjoCvUFJgYjzWo9WgbBDQ72RlHYHOqZGRLU9EH1RhwRCT0dccB088h0LnDaGJWJh2hMx1y8hYT5XQfu4HbuREdyPPfmh8C74GsIDw/H666c1jSf3bkW9KK/SBfiFYkLsT5CViqenz9RqO8pd/yh+faIEmZmBCheyDWR6OABMjiuEgKn2eyB/PTZnr1FVZrZbjm3N7a2q5k+V+hdLz+ginxfPfqB1gH0SHeMg/M2FQFdF0bV1bg4Pb9mDv/nJDxUMJRzNhSyNgYGYGRnW+kfV3AFRzO3qEJXW/gWMCUhKWNaoxXPOk5sXjHdKHAu2YsPq0do46YRfjSK4ZuDDP4TiuaDIdaEUIdljpwY1zxtygjUd633uzjkP5/yeCv9zojxtxqn5vllVEXZ3D/2ePJCiOxvsEqg5SODzgYnZJRdB8FmZZ/a97C/DRYnYLLAJDvfBrz/o1Dx3to87n5tpcOzyDKjHxdNVmkdCv/RrLfsBJj2CFdo+e6UNdy5uRfV0LTZvCHHCs+xvevuKsC90TudvjM/qzDhZ0+BY3MRrLD/O9aj8zPLlnI9zJeab7Z2AeLX0HeyruSNBw9SEM8qenh61Ie1hBaXNbglm0d3urf8FM+MCncvCqZyYSFyv6RTbOOahBNgJ+F6vLcPW3WF45N44DE3O4cSJAYxOzGNO6ptxrEOs++WXBPKXRVv8/qchT+mYnhzzETRuwo9OsT07XIqokNf3TqChvhlP3BmKsuvTAvLLOCi/jx7bm4hr9UM4cCgMvpVROFLdLvPePJ0PF0RlY/QBH1VkZt9KAP3CB38PzztS4d/ehZpOx0ItKlHzw/mw33ShLqhjf0e78T7dHaM8T+aZ76Ci7QSofP7/1leiuvnji2BMP84y4IfjJY9mzGXfnvcXq9Fzuk/HU8ZvoGeeG0CbgK/r73XWdebJ5MvYxz7aFrAtYFvAtoBtAdsCtgVsC9gWsC1gW+BmFrDB35tZ6HN2XWDfhY5zWGg98dv9SBqQtGxnW8C2gG0B2wK2BWwL2Bb4fbMA/79+Ozkb/LXB39upvtp5XcYC5gWrFcQxLwmXuU0vfSfrz50w1MzwrLycbkJwgB/+8N4/w8+POLYvNnGYF5Hmu/VIaJQvOpkHvqi+GXTDDtOAStZ4fhvnrtAv02D6fEn6u3AEDQz0a9K+VZVck1eWgTk3eVe1KQElO3tvVLwyQIN5kWzCux5ZZgxL2MNab+hvPq5pmjjp73rNNX7X70yD0IBRM3a9br4zHF9eL+c2FO5xAiUmnAFHrDY31271aFRTeVxOgdKkNdozpCCp+e6anoEvXP2X+r4SeIxlRIXFqw11KPAJUZDjjaY6hVEzRKWRcCXhKEI9DGsALKr8Dcq23QQ+3qgsV8CHim8EeVT5TaAQQmOEgbsEUJ0ODIbP/Bx880KdEGZa2h/hWkO4woMEQGrqxrElPxaxcWE4c+w67lk/ieOXhlTtrTDTH139s7qVe3JQF4I8fRHkN4PJSV+0j4zj6uWLaobnvvRd9DWdxfSsbPU8t4DAIC90y33c2psAqnfGw6Kc+nPEC8C1IGqNrU2Tqjp8vW1cYRAqLx89dcRZd00dNjbOz33GWZaEVPoFSCYIsSkyBp4CJo4Ei3qqKFF2DYtipWyT/sH5C/AUsIltj/3c5Iznx+r8xMFDyBPlawK/hH2N4m/N3DQ2bdiuIDavOezr7wSqCN0QriZgxXJalZDiBJYJGS/ljJKh63XWF5aXuW5V9nUN664+8xnduf1rQxTY9tyaj7gda7Ap+jlNh+2CqtmE3KzxraRfIMwaHiSwloB/hH7puEjDqJ7yO4HYAa9SjJxy9FGmryFgE1UYoWp8BWsfcMJ+vIdjj2l/PPJzePZrznGOYawuftcG1L30htVLz834xPrjTFfUjVvPXEOCgIMEuoxjni+LaifTKq8bRGh2ArLWfAWv/Nv/+AjamRhHcFQ+ojK24VclbyD96Z0Yq+zQuGnTwISIZeFfkxaPJm9WP54T+i6KHEdXzRD2yJhgoHKGn2oZwOqcAMxu2YS83nkcCpzHhYh2TZOqhStx5plpE1fnCuW5Xmfd4g8PM4YRAqZd+d30s673rPQ723xPqBeuvf0T5y1RxRlaN50ev+OTm0G/zE5MogCYVb859Mu4Uh5NdKpTxod6YloWN3QNzEq/HqZjQtfJboUED/unIyLFEy0dQ2p72i5kMhpF6/fCZ8EH/YOdIJj7xsWz2i/GhUXg0LqtOCdjxWM79sMjOBZFWZkCvdYif0s43vy3D9A3OYWUvCJ4LiRrWbL/yVsTrOmFhX4L2aJoHI4uHI6Kg2dUDH509E2FfTu7Y3Ct95KqjXqkroV/mIDA0n7TVgVhX0EiKgXMLRZV16TMp3Dp0mtgf02gj3ODs1cva/8h9BsfH0Xpa9A7NQiCjYR9+ewO54Hzl4bBvvGXb/eqP+uxWWxEyM9DAGT2R6+XnMQDmw8qIMuxNCgqVmDFO2Xhxxmkp+zSX40GbAwN8EBNU4NCvz29C7g3wh/HohLw1un3tD9KS2nGtPd61Jdc08U0XOjx84unFLakunZwShpCmpsw7z2Pd84Oal3w633N2a8QPv7TB+/CW+fKEB4arQrKfB6qncbuiEaO/M/hUnMdHjxIZe8xxEZvx9XK13Qc57hCqJPjEOHN6OBQh63k/kks4FxLE6gKTkX/oeB7QcXy/hkPrE6NxDpffyc4Sjvvi01Em5RLkeR/ob0FI97euFfKkEDxxrx1eM/XG5FS9pH5RaKcXq51akSmbSnpfujudKj2O8rho78Z4aEYnB7XBTgEejkf37x6J3qGO9E41qT9WIEsMohbFajju7nTulCK85iEdB8tR/YhAdEeChRzPmDc6vxgTEg7mJ1dBOeKXwx+DLsitzvHAus4xTrW11/5sb7VKORWSV1kP0rIlSBvY12DScZ55O4Hk2LHvMKdWk7mwqpVo0jNCEB6lB9Olw1pXaS6sFnswvGMyrKs+0HBXjcoG9OPc5/Ndz2BvrY6rJWdWfqDveV4LwbGp1Ux2k/sNzI+i6baLmQG+2r5uY79HJ/NoifajjY3CzE4TnAcJpB6ShaC8fcAF7vwNwHnPLRT67xpT6JyLfN342gP6zzcpGsWT64vqgG8xrWcCBX3Do4jRRTC50I8UVk+ggFR0Wa+GmtncPpcvz57ZESagO5SiSzur578kto0URarnK64pvPYpHtFVbmzTOd9hIGDUjc6AeuE3XE6T+V8Mr12EKerG/R5r9QuIFJsN1FfpruVsFz/rGgTXixpwdyzf4Cn1rXgn96q1XY01NGPuLEIFK3y1nGdNkzI3YP0sAR4JR7EAY9+FBfukLaxGt1JsZgd7cSu0A26c4r5jUQbr9scirO/rtC2wf7mZ91t2rdSVZm25wIQM2fhXJT1mc5TVM9ZDnRZqzbq87MOjl4c0/kty4Vj6qLM4XmPmdub8mVcHKt5Dz8mbl53N4ZrQvYf2wK2BWwL2BawLWBbwLaAbQHbArYFbAu4sYAN/roxiu1lW8C2gG0B2wK2BWwL2BawLfB7awG+Q7mdnA3+2uDv7VRf7bwuYwHzgtUaZKUv9awvwXm/x8KcwpZ1AnRREcvqloMWmZ5JM211sb7AXu5evoR059iRLnXNXXjz4tzdteX8+MLU6gw8bfW72TmhCObXNa6b3Xer4ZeKjy+W+SJ3Y0EAYqJ8JJiHc7tn3mPSYZgH741ywoDu4jNhTRm6C2P8+NKYZWReThv/5Y5Jdx7AaH2jvpg2MK95Cb3UfSvJi1GRs8bBLY8N/GsgdHO0hrOeG1jB6vdJzgkF8QW+Fai3xmPgSAU0hVcy8JE1jPV8JfAYw3NbdTpuM26gX4I/4TFxSIuJxwcn3lPAdO/uO1T5dn1YpKj89qiSHyYnFBQhmNTqIwCJ1BePgEBwi3B+3xkRJdtBx2CLwEPNW3dgdky2uBa1ZrqExQvI8arTrdUJgEzPLWJtmrTh0UmFf/28DiFpbTG2Z43infM9CrBwq+bwxI2ybfg1tMwX4a5igRvC7kTkXJ0qyhL67RiaQUS0N0KoWj0wiYCwYIQlbMQHl6pVbTE3OQIhi3NapwmCFWVH6vXc+CkszkY7YXBrf2KgF1MGzL9pQ6yLhJu57TUh6Fh5bm57TiXJVIEqgkN2Y13AGLICgtC/Q4BpAZysLvWeB0Sl7j2FrGhbqvrSEbrakLFKt0gn4EHlRB4J+xIEPinnLDP6Eaai8jJBqw+GR2U7rlFrEnpuYJKPXfjQg/Xl8K4odA0KiCXwTJ0oGy7llqqj7sKXNjqU/kbquhT6ZZjSiz9yBrXa1Om5ghNCaGznBvZ99fgLN9xFILb2R5e0LzN9FAMQkuKH7daaD3Mz+yhr/+RO6deEDUzaqluGD15zbNlO/6XsPHClSW/rnwhw9q/04Fhg7a/2h4oCYM0JpH/9P8MndBSdV+oRlh2LsI0RqH3jVxpHQFwWPMKjMd7ajPz0PYjwjkPko4uqLqgBPsGfR0VB8e9/2qHtmXWK7ultf60qg5z0d8fsxZgos1bVNmud2+x3J57evxMnLM/Oe6hEyny5c0vZJjQoHBtThrUvILCUlb7rBqDXFTa6lXHeXT6sfiE774NPUIi0y4/KkEC61Vn7Aqv/Z3lOqO/TcLTtOm+HuigXR/RMeohC7Szu3ChKsaHT2Ld6P8Kkf6Nyu8/cPKqHZQGHzF14X3FwBzryZjFaXYbV0k9fuNynfdEVUfQldNYofRL7sBgZT9KzVmN4ug1N12vwbk0PqKSpKrqRnujqqseu3ERVyeUzRcZuUVCN0C/d9owggQfn8E5Fmab9btlZrC0uQlNbJfzDo+CfkavhaJOEuMcxNH0ZO/b/KdoFeowRKJ5jSG6+H0ZEdTcnOlNVraluzcUD//D6K+D5P7/2Lwr9+ovysBlbxybncec9X8BLP/5A499duAZhiXmaNyqOUr2YC2Oa+5pkrEzBj469peEIzxKG3LCjG2Gi6Jvp141LjQ5V5GfviMCZy47dFLZt/g42efVom7tWXqL3ciHOQLcfNhR36xjFPv6l6mt6jX+Ybkibp4CInihvcShwT4li7njknQhcqBbw9TsKD5+oqATHy66uJljnqBx/CTaH+MSJLcc1DcLzjNerL9A5znDhCSFNqt9fbKrF4NQ47oiIUbX55mbpk2QM+sfzL2Fr9gMKRc4NXketLHrpn5LxW/o0Oi5coY3puBCGi4VebmvUuSdhaR+pF+O1Vcjq6FDYmOHYtgn/8miFsJm/uoYZePoWY07qVs63HkfXqQsaLlJUiEMjerB+41OIDW9GdfcUOlojsCHbz62SL/t3Atf7t4UiISsQl84Po7tjHjlrAhQe5RzwojxjzrrdCoNyrshxILEoGx3DLU4Ikvml4xj27fQ/dULBDl84QfL23innosaJoT7n+GJ2QOCii6vVo3jwD/8Spcd+7rzOeAgj82OUcalqS+DZjHvx/oWISRLFXtk9gP5mrqJKsReHNStcVNbX3yEwaDWy0/Lw1pG/B+c7JdcHVTWYuwDM3heFd39xVcPve/oLCBSFbOscmTsd0N1bEISKllG1u3p8+GcgOVP8FrBW5n7+X/wKckdG0Z+YhMiN22THh3oNZYV+zb0mDULS5y68pvWQSt8+7SF4q7RD2yLVehempZ+RuSrVf5/cmQjvmUmdE0aJCvLgkGT2Q2fgeus4njI7o3MzLuT0CQnHI6H34MUT33cqJrf1TKCnrclE4ZyjUiE4ffMMqqTe/fE9j+LIxRJM9NUgb7UnZmZD1QYnWpsQFh6OwbJzSI5cxHjRw0ju6tT6HCrzyxdLBF4Wx7Gvt61Kf9+Otl/ASMYBvH/yp2gPn8ahqFFU9kZg2CsB60OL4CF90KCUFyHq4ye6tD6wjkRMh6pyMutvef+M7HAxrDtOcA5q/jG3cV2Q2oz3mgWSqYl7tI6y3za/nXjOPppwMe9lnJwn8cj5CMMxDL/T8chw9LPOV/Si/ce2gG0B2wK2BWwL2BawLWBbwLaAbQHbAstYwAZ/lzGOfcm2gG0B2wK2BWwL2BawLWBb4PfOAvw/+u3kzPuFzs4bdze2PMPff3gue1qq49F6/qG3Wz9zjUdzj9Xvls+95A7KOvFjnDm3Hl3P+d18eJ85/zSO3zIZsY+2BW5XC7gCUeYF4cb9hz8G764U7rLCLFRw5Ivald7rCgNZX/y6s7F5ce7u2nJ+rvCSKzzN61S6sr4cJbRA6GR6JkBeFssLW3mxaoXRlkuP16iIGOAXiI7+tpsFXfK6gTGYP6pxsbzKq8b1wy2r3TmGMQqgT98Xh4qaj6s1urvP6me1F+Mz9cTqbw3PcysYTeiXYUdka10DyZk4XO+jne7afFihiIT9D2Gxp/WGl9eu4d19J/xLZ+qiOdIvPWUrhkZuLANCM3wpb2AhhvtNnGu7co2LgOZvktZSEL5DQTZPlWWZJuHeFCkvQkfcsru8tlIVIHcmpmiWjEItt02vGB5UBcBUUfQr+BD0CVuYV6CJgSPzinH0zHHs2/VlrN20B9ELV1BydVRBP16nuh638PYOfQCto/4ovXJNlc/ik1vxxpEOhTRzVw3jwoVqhKJO8riAK9dENTJKtnpuKcclUQumeGNKVgASZAvvmZF5nK0aVDCE2zp7T3cgY80upAb0qX+Iv2yjvOgtiow++p1KiHPTM9g4uwkVo6IIJyqOcaFAWrIoD0rbIPRCeGpu8gJiYrYplPiIwL0Ebc8L3HaPHBcE8r0qwNd9Gdngsy8KjPWLhhpszkvQ7dAJcC3UVquSYtr6uxUK4rN3nznhVFsjQExwmGXRL3FEDgmYI0rKhH6No8riyPBlLQuWAZUZ6Xj+38vOuIV+eZ1thupuyzkqL792tPwG6NJdeNZRqn2aLcjdhWGfZ/oOc519pWt/aa7d6tHav7pTZjeg7VLxLqUUa/oW1+dz/c54CYsWZK/FpCidmvzcrF8nbBMVFeUMz3hMmjx/SPrZsBBvNIqS6vx0jygRbpMyHRMF2glMdovaeWoCvAPCkTterVAb+yd+qFJIZdZP6rZKH8YP+xe2aQKNg8OhuC9+DseaGxC7+QA8fXpVtZkKw2uxGRFhopgdm4SQjB6numb89t2q4BlVlIaBCgf0xDxxPGYf7s6x/KoE/qdjHWXZWMdvAzBZAUZ38XwSv6CUOTT/6rVlb3WdWywV2JrnpcJ8Xvz5w5PPlbNuO5IThzBGoFcg1fJaB9T35K6nceRSPbLjElHS5RgT2T9x7sC6zk/3VAD2h6zDMVGmDZpeRP72p/GvH7yh16j2Oye/4U5cvaSKnwSAf/Deu0iUhSGj3l7YEuWB10XBNDFqI/IKRNXz8qgT/iSwmrtlr6i8X8H0nst45R/fVoCUqp9Mn27v9sPIDJsQtd48dFYtCETnAP85XyTIWHpuFCkZGZiSdU2hl+Lwk9IShHh7CExahGFpT/OTG/E/3/47jYt5pCMQa8ZWliWhuJoqh5o8r/eNTSI0PlH7PdO37fAPgGd0MF4/V3LDPIALy37w818jMyYMPWNTWCX2rKsoVXVvwsSeW0bROngOs9iF0JS96J6/AO6csTPfA5frRdU+8GGd+1J1mQtxjCNIXNcZIGWWhObedmwSKLqmtVeV8588/F/QKNB9dHy4wsnjYw6A3fS5Rh2WIGVT4xUs5u3A1oQhTI/O45zAyBx3ONa3ySI+gn/GBj4+XBwGp4IvIW4q/nJXAHSfw68qj+h4tEYWvxy+436FvVnef/OTH2q4d+srVTn4xdIz+PMHn0axAKJbZFERx86vZa3BueL1yPSKUNCUaZo+dJWoCC8sRCMxQxTGLwiEXhSA81er8fDOSCT1lKst7ysOQ6P0H22tc9iy/T68/PKv4ScqvZ29A6rkSxjWnWPd7+73Qn3NCDi3vVw5ouAswwZmDcqY74PsIlHctwD2VA1m3r6yW+rXhwtazHyKYyLBedOPmTSNerSJh329WVx2lwCuhJn7pErTnzsIxCfPIdDLU6DUOY2Cc8uJiThVrKaH6/OsiZnC/EgTBsY8tD1zrkIF25quA9J2u3QxVUHMV3QBh5d3iEDo1ZrHUO8NmJP/jhCUZZ0q/UmzybIuQDtYmIrFmXQYRXfznOb5uDjIQLa8kXMBLvhkXeWchuA7F4BwoZPpL0wCpu/h4pssgfvZZgsOHdY53Mxou7S5MdQFZeKpjbNaxpyfEfrlfetT/fFWWQ/6JhzPe3hHqirqmrjNXPyuvU8551jhMjdivli3NvoWYnhuBJznB6cGaZuzTotMGXL+8nDx43jp6DUt8/N1lbqzQ6LMt2rbJ/D0Y4Gg8vLOB57XOsKx7d7gIoSIIjbT8pC2wLmwWURj6jQX01xtO4GNcY1IDC9EQPrDCJsIQ2fYApqO/xLdE3UK/dJmBtLleJxTNIro3hhdEMY+MDpiTsHl8CgvjI3MaP2hfQaHvRXoZXqca7Cem9/QjI/+tIM5529VntOxv5uZmXGOvQzrJ7t45G7YqXD55HCfM25jb/toW8C2gG0B2wK2BWwL2BawLWBbwLaAbYGbWcAGf29mIfu6bQHbArYFbAvYFrAtYFvAtsDvkwX4v/rbydng728OAdvg7+1U4+28rtgCVIJ86ew/rjg8A5qXwK43uYO5XMMs990KUy0Xbrlr7lSBXaFe1/v5spQvba2OkAjBX0K/t+oIvbYONKK2pfpWb70hPPNEm7jmjYGYhnkuAwi72q9gVTD4uVX4l/Zw55byZ1jm0XrdnLvLuzVughkG6B5rrNLndX0ODmAhISGIkm3HRyccimjWOJY7d4V+TVgDC5nvn+ejgQDc5ZHQTrNAfsYZpUEq+lKJlkADjwSEeCT4kzw8hJculzoBVF4jqPr9iosa/vChXXjhjTcQuv8ueA2O4O0XvydAlwNIIGTRIOc9XZNYH+GHy3JPiHc3OvtnUbg6GGNT81ibKAq9/v2YGZhSMGR8Yh41st26wi1TaxCfuh1jVJj0DkWm/xTW5afg5eNtCkRxm2s6KvvG+fQgLcpXoRdCwhEpWyTdJqxbHaMAZXZKAAY9a5CdHgnfuHxEzHQoUPzcoUwFS6g+6Tl2Flcb6zRO2oRQB5V+PZPTJJFhEDChajIhX7ogUb8LFViOYX9WV4X1sfFqty6/cNQ2lmsY/knL2wgqARLAoDIwYd9KUY0b9B/F7qgMseOw2lzjDurXOAj60n9U4qTar4GADWjijPzDk5tBvwx26kOFQNd7rd8JAA2P1GHfzHqFpJdS/6Vq30pVp63xf5bnBGIe+Mp3FE7HoscN0BeVv2MS07HxwGHn1trM60hPixNGXEneCeJY+zHX/qlr9W588POLCkxRJTk8NwChokq9qc8BbM0My1bdAlSlzBQj4o++oLNRfif0m/3sU6Jm7FBtXElerGFYVqa8ukRVkXk83fgupkNH4BOwAfcXlQHDW4AL7yFmURZhRF/G9355HOWiAkxFyqwnngPVq2cn+jHV3wWfQJ8bwF/znNw+PV7AzrGYBHkOR1ui3c11jrkXas86xyPmcc+Ov1BgfGCowglDWfPO8+UWkljDuoajMvTNIHHr/e7On0l8QtuCAZTdhblVPwMH3up9Kw1vgK8OUXMltBvs7Ymz1x1K4YTIz565prauEqDPgGEEyTZnr8HugvWgYivj4HWOz5MewfDyFkgsfkr7U7+gQM3KxMSEKkVGh3oI6DqKmOh4bM4qwg+OXcRXn/2uQN6v4VpDtICJDbq4YkNaOo6dew1PhwSh2sML8w0BSI1KR4uAhF097Ron+/5/e/dNPLD5oCrSH284CcKsHjOd2FUYih6Za5VfqxaIshWn3j6nZcMbDx2KxctvXVIl+h9f/pnGZf1DBVbCmJyvpT+RgsAOH4WENxTu0bafKZA0Ac7s7CI89YiHgvJUJv2fp05rNFSRZfvmQpbX338Pd2+JwMWGeTS2j4C7WfS11eHPizahy3sdKk9fxrTAjAmhdQLXbUHl5SMK71860weqn46ONisIyzHX6jjXeDA9WaDCQB1/zBjHvAcFJuH46ReQmTp8A8DMtkUgcrFrFXY+/AUcf90BSXNRVW5CAC7KwhnjOIb1zM04y/yuVd9AFlp0XKJaL1Wc3yo5pWlzcUCoQNRm8QnnBP/t3dcU9qaKMpVWOZZxEQuVg//0/ifQeKlE5wYEjP0WFnXsnL9wHhGzAnvKAqKNq7brgj/mJzYAqO8dxsyUP4ozA3CyYsQJfhZkxSEkxQNHz4kKrJT3fY/GoLbkuMLbQYHeoFqzVQGXz++38zFVn+VvDrbVxNQFDeM6p+XyGG/fBbRWV9+wcGzHvkiBcOcRly3A6PR6XaBg5lOPfOO76PeIv2F8WGqhAqHTqOIMUWt1zMmt81umcV6eybgNO8NxucxR742fOXJM6pv0RkNDB0S7FTvyo7TtsX0ER1XhrePdqJP60jB4QftXpsNFT6wzBHo3BOYD4b24Vj2mUT53xy6n6nZ5Q4sT+uXFvv5KrdsmbSv0a5SLWW9rGhxK5K5gsLmPR7YROi7woP24yPPdN19QeJjQ/vunBlCQfEAWgfkowM6wqQEpmAgLREt7P5ieUfktrxt0Atecqw1MTmrdb++uk3gjdZw8P1SjabIdTEZ6YYP3WkwdnpQxs4dROx3z/9pph/L24eBCTIUX43zVKW0LrDNsF5OD/Vqnr16fQ9TuHZiK9MdYVbXWJ120FRiNg7LLBOfEVM1+MDld524mEZZF9N41GE1Px76IAyg79QOZd15GV+MgPGdmtX/tHOrX+A5v2qn9LNvZyWuXcLR5WFW3e1avwVBLp5apUWJm/Hw+ljHty3GO39l38zcPoV46fmc/ziOfydQ9c41+/NA9Kbt85KVm4uK1Cxgb6IZ/gS96q/v0mv3HtoBtAdsCtgVsC9gWsC1gW8C2gG0B2wIrtYAN/q7UUnY42wK2BWwL2BawLWBbwLaAbYHfBwuY/7HfLs9ig782+Hu71FU7n79jC1D1iiBY3FMHb4CjXLNhlFvpb14Cu4b5PHw3EKk1L1Zoy+p/K+c5X9gHqiYS7LqZ44tZ84LWCkiZ+4q/81Xd8th8/yRHpmGei0e+MHYFpAhHGEDCXT6M0pZr+oyH284yDWu5u4b7XX0n9Ds4OLgk9GsgrpXmh6plhByWUhBdaTzWcFQrjkfspxInVZAJRK/E1UR4Yp3IwBHWaZmfxAPbNygIQpiU2IBR+zUAMKFWwqcEhr9/4j2E+fo5kyH8yk+oQDnhohpWJdBEykIRZqfOIz8jXAEVRHkj1d8TIUl+mBaVXkIpC54CHDyVhMauNQgc7VBF3oBoDw1zrXIcB9YKbCbqoFTypRJcZlwLyq+Lsl3MLK70T2NifEGBodLGcYV/k0QBmKDLndtTUTW2SsG0sFB/lF25jtUCPcUFLmp8VOZbLIzEUM0AgkNTMOnV6VDX855V1V8+v4F+43bsVviSDxuRtQpNlRUKOxOU/o/fTEdpezca1+9CSGOLgsAXe7vwRw89g6GudoVA4qcHEZz1kbok1fLWr/ZB/4gXzoli3DO5+QpTFYUkqIovYayTUgZ0BKtZHvx0e3koUMV7akXd8m0Bsj6JWwpQYlx8nvoOUR0UNT86gjrsH8bv2auKt+4UqjkGnCsdxqrMfWjoXbruEZaqLP1A4/1t/+FzBAV5oVEgVXeOfdMde/2xGLIBP//+f70B+mV45pPQH+FfQnydjQ4QygrOuIv3Vv0iC3Ix3dDu7IN7rjbCL2odMkWp0NqOdxZ/EZvKplCzOhIeXgJeihrwbG0Lduc+gY15RTeEXWke2K8TiCMY9Nj2fSitr8LghCeint8Jn4ZraG7zRlVTG+pbxpC2PgTRsbLtd2i2pv0HeQ8ic1jUSvurRJ24B4Hx7Ui7PwVxW7+C4BQB46W+0lbcPj308UXU/dgBSzJvrE907Kv++dffc84JjL9RLOX9D+14yu2zrbQcXMOtBPp1HQs1s5Y/VAmnc43bEuSWT43y/K3cuNLxlXBhe4tj5wHGn73naYgcuQJzKbFpiJ0dwvbgFN1Wns80NDTkVInsHBpAtii2cjHDpeEBBchYbwiSjY32oU/YYc4hUjI8MCJdBs/5IUjI47zPEDbuGoPvrJ/24ecuVwv46qlznIih63ir4iT+6skv4QclV7ArIwlHTx0RoLgb7Z0fAWdMg4D+0eOyUGR+SPvKI1dLESZjiZcwhZ7SzmcX4hE8Jsqb0nHf+aW/0nbbLu23aPNT+OW59z5mVi5oqKq5oNAv019TMyVjVgzykyNxruIcNhXswXsCJ7IfDAlIkzr6gMCf5/G/jlVqXJw3hKZ346FHYhDg46nxELqk/djPccEL6zP77db2c5gcHcDWjEicvtCPrdMJuC83DG+drVL12UB04W0BgznO/HFckt5jzTBtf7LBA4U79yF2KFjVSwm/hoUXaf+cGbGG8p0yfgtg3OoABFMEloyK24oRgfpTeoORVDCKhLjHRT3+qsKyjJ/w/qiA13Mtjejp6VFosWc2EGuDJnROkBMUgpyctQJc34kTonZOpWTCjawHDVMTemQZ0xH8JRT83mAvvrr/PlX5pUowx689m3eqIj4XshBq5GKjo23NaicCoKxPWbl+otwL+IVuFui0EQ0CT/O3wmTyOkwRAA8pRPJ0l47dDB/uuYg5z/UKSxP6Nc6AkQSmZ5rqtQ7mf1vAydIRUVadd/Y9JjyPvIefzTtDVBGYgHpVfZme059guOt8767NzWiR+nX6vVPOOE2/ZY2b5wTJu+pqVQHd9ffPwjqZ95UPOm+pvjami5w43zGO0LCX7ywSEtai7NivNL35OVEu/zAMYdjK6o/CE/o06RhQnHHtitiOUzKe0x1+Ih6vvHZdz426r3758I+5n9cMBGzmyqx7dFGiRM8Fm1y0EOMRiq75bk2Xc2Tay+wCsO4vC3WhCgFl5pn38DcO0zBK2pxncH5HR6C3PzQdOYEOUNfPfxM2bt+L7NQHMDV0FgGFjyEsMBzvnbqsfRjrA+sh42Y/avKeV7gDTXUVuhDAamNNRP4QWmbZdHY3a5/y/TO/0HhM3janPIiW6F4Z7xz94UBVDXxjopHnHYhqaTNUyl4b241jMj4WiuJ5eOokinxTdIEcF0qYRS0LXaMYqmhBRfMFHPTbjyFZcDY26qHl2C2dZsJDD2BxOFB2vjiheaequIF+mdezl8o0LJ+TfYrJs3kO5lf7WrEn/2HHc/bPVO7mYg32SfweG5+FqclhjYPfGY7xMUzw1gzUXKmGjyzSaK0pl4UIo5jpnHXa0qRlH20L2BawLWBbwLaAbQHbArYFbAvYFrAtcDML2ODvzSxkX7ctYFvAtoBtAdsCtgVsC9gW+H2yAP9Hfzs5G/y1wd/bqb7aef0ULUB4yqgCuouW4M7/uvSPqph4M6DLQD3u4rH6LQcuEnShW2lc1nit5+YFqtXvt3nOF/HdpxzAyErSMUCRu+fsOnVhJVHoi3W+3DUvwd3dRKW/sWYHMGDSdBfOXT4GhwS2+RDg4j0GHmA8Bvzli+XP2i33XMxbYUi+UyFwJXkl0OAKgazkvuXChGSsge/Q5KcSrxUWtKZpVWcz/mOiIkY1scH4bMz0tKGqrUshgWdy80RR1k+V+gguEfyl2m+FKPRxO+Pm5nqU9/WoP9X/qPxHJdrFkWEFhqiIe+aDI3j8YDN+/UG/giyEU7wWBLbomFLANlyU/jL8epGSEoP//XKjgkueYZNITNqGvt5ZDPT5YUO2H965JPtii2NdTQ7xwNT8OswtiDru7AL8ZYvv7EhP1A8u6DbI0RmiBhyxDWn+dZic8RCYoklB3/cu94PbrZ8sLXUq4CVF+KCjekQVgM9fvqZ5SouXbdSbHHWWZWwAlqihQVX3TRXVwhSRByTctD5MAEzJ1yvHWtDVPa3Kq/PbNuGPIhKwNT5JlRAJ6lLJl0eqQz7/6LdxodwBvrYIzLw29xEFtxgPQV+C07Tnm6KWyHrL/o6qiYSqCIMQuKJj/7Vr/6PYGNV6w7bXetHNH8J9BMCMWwpQ4nX29wb6NeF5HBTwaylHGJjAzdbsB3SLcXfK6bz3ZmPEUvF/En8+x1LQr4lv7+4wjKDoY/ky44OHhydWJ92PY299BKeae3lcSv3YGsZ6buIldEWVUEJeAxU1Ct+yvO86HK5+VC/PSy9C70SnwjmMo0K2C++6Nw31L/8QyYfyEFmwDV0XLyB5ezHefOcFPLfvQVXjtaa33DnzYgChb67K1/rKPNxzRwhWN17H5OQhlFQcFcXLCY2G0O+CQPaLa3doXQ9CGl46/j18ZcNzOHbsVUzXz6D/3KCoZyei/qc/UtCI40P8rg3STkaccJuBalkny5scypQmL6755eKSdz5UZLTC6kstOnG9/5N+X27MoOomgfDPg7vZ+Epbs06VnZ5D3mpPpyrsTFwX7loXguqqCcylhaHheg8iEpJxvbFex/SDec+jbbhSgXAumjGLD0z9NQqSxgbRwaEI8pvBulhPxMaFYV5o3NxoP12AkbcmGDXNudoXl1XXqnrn/IKfxh0zn430O/erPR/esV3VLptF6ZcqvIOxQc65ybN3RODHP34T3zh0QFRlZ1XtnOMSVdt7RqMxPZuLvXmjeKusR/vzt19/E3xGn+lZlJx2328Z5dbnDtyDcBnT/rH0JPaFeiMiMVnh1H9+7V+0n43dtxurw3fpo/ZPncPdO/8C6Tv3oGLsGsouXNP+0sCLBsgz/Rzr7NxELe4W29KGBBM3ZQTh7dZL8IyMBp+Vi6t2pnmjtHEC+1bvQa3AiFbVX47F7xYkITQhSUHkmYBuVbdlhswz7IyIwkmBaYsy8pErrY1pZcaE4djJ02rb9WtGUd4aiuyoCpwsdygKE8LcnHAQ5Ud/qs/GcYbg7s/r3scxiau4eBNeuVKGpv5uxIVEat/CvBD4pWPbZj1gWyE4/Tc/+aGOXRyjWC9TRf2ejnMDKtRzTlCUmYN/eP0VXejCcFfOHNEwjCsnZpssHJnHmfLr6pdwR6EulPMSlWReJxTKBUB0/M7xk8CmqZN8npHpGxVNGY4ucno1WmVRQ3GyY1EQ+16qA9NRTbY4y6GcSyVzOs9Ree6ecWfc6unyh+PLlsPfRnzANlUnN5fZ5jjvZtoEXidld4OelnZnP27C8chxYLE8U6B5h2Iz5ziLwrvXtQ4qTGsWA0x2DWFmeFbLkn3f2qInkLS2GEFh4Vizca8edx9+3vk7bKuMaxsiZfGV2Oivv1iAE5cdAO1sWjO8ZxZlZ4UFHWdMXpISHAC5+W6OiXHpqkQ9NOKYg3HBg4FiGSav8Hlsid+DgYg3cEbA5vWp/trmsyL69FjXMKO/P6hOz37zxAeOxR/8rdDadlGTMW3GpMljbr4fPjgqC0+kvQyPyVxQ5mJdHXUCNx/R3RyiZQeFvN54VE/XImdNgNSdYHTKQq7CTH8n1K7xzKbqvMQaN88j8jcjcNYbVDFmHeJ8xS8yDBebrutvF46HEfc+i5byy6JKXIeg1QlI8RxCauwWJEemotIvAA9lZqJZdpQYS8+DV2Yi7kstQONgJbxDc7AgUDsXb/303OuIO5APLubhApu1xR443lCJflnIMDIic+qnHlf14O4LF7E41YedWY+LcnM9/Kf9VXH7bPFe1Hr5YkfmY1rHjMI880xn6j7rGz87CqK17nDeaFR/CfCuztuGtpZazM7IAowPIWHWT55HRUVpXd3uO4i1aVtw6txRGfsntW0v99tRM2D/sS1gW8C2gG0B2wK2BWwL2BawLWBbwLaAGwvY4K8bo9hetgVsC9gWsC1gW8C2gG0B2wK/txawwV9wY013bil/d2GX9POSK+Ro+DHOnFuPruf8bj68z5x/GsdvmYzYR9sCnxcL8KWheZHIF4XuIJLloF8+h4EMDeiw1LOZF/Ds/NYXPeMEFtyFDw1yqEi5u8Y8mrjcXV+JH2GtLcGbpIV7YNR/TMEF1/uYz0/zpSdf3P8mjlvjUiXrVhzzz5e/y9nLQL+3Eq+pK6bumHsNhMLvy4FTJvxyx09TGdQKYrhL81bBX3dxGD8DiprvKz0S9HOFiT9pXEyTIAOCrjhBL/qZLZl5Tmfq1HhrM5g+wZ8YAXwJDRFaKBAIlXCVcQXSJgj9UvGXMA8HxucfOIgR70VVdxwWCChMtvimCi7VztZu3gNvr24Bynzx7ok+PH1HGjyiBBSajVOwdGKoT0AdgYi7BxTuGB8bgrdsQR8UkYLxMUnDvxfZ6RFo6vXC9PQEtuc9ioTJWnxwqRq79jyLXrmvs3dAQTO/+f+fvTePruO473y/2Pd930EAJMEFGwlwgbiKpCSKIqldNiVKGSdxEjvJJB4nL37jzB+Td17eO2/Omzf2bDmTk3FsOV5kx5ZFS9ZCifuOhQBB7Pu+42Lf8X7f31VdNa8AkmDoSZh0nXNv962urq7+ddWvCuhPfWtWQZPUAFEYrLyBzLwQeE6LollArqYnbHXhxg2FaVpm2lUpctPOEwiFAMKLc4hL2Ym8LftQWnZdway89cG6ZDZvknAIFZHDwvIR5zul+77hAfCMluXdb1aqeb756vNoa+3CngVPPU4bpomNuOQ5fQmhjC+vWY//9Ks3jTl1yzZDkGdPcJaqJPM6XF6dgSpsDITqbpZcVptHe3opeEV1xpGAGlw83aFp7vW1vcATTW1OaOpeaVc6znZPlWICVyuFQ6LKl7h3LxqGW//JwJFWYNRabvpF9m/ufRehsOlJXxz50p8iOjFNoV/reWafKod/1+WE5kzcvba8Jv1RffUUKsuGVV2ZZTD+kiCwCexbrX0y7d9++Soic3NEPT4QiaW9aO3vROS6Y1jnO4aL04MCI/0OQtfeggHYTF5mS6DzxIGtqtz5r175hqparnv8a3j3+s+1nzj5pX+HH/zglwoh+uYcQ9stJ5jH85lnsLeHtKlIjDU2IyM2T9WdqZLPCULnL/breKLrhnPp9CM5QQqeLQ2OoqfECZ4x3ZlzTtX73zryr9HlmEXR1tcV6DJltG6p2kl70T5WWP3FZ+PvOiHJmsfD3qf68/2Cv6sFwx92WWk31mfWt+TwQAXpDu2KQJ+HF+ovjGAmUcDEvn7Mj4tSZn8fTh44jB6ZINA72aA+i36LddD0+fRlVJH8vUPH8Z6ojfMYx5FfevwIWlpvYXh+EQ0DE0gM8YZvlI8CimfPXEWAbwJutzr9GkHgyPAF1DcKOPnkHN57+yK8xK+FSt/iGJ/ROp2VEYgumbhxWOBkQrUJkb7qjzn5geEvb1xSv3m9cgw527zQ3Tkk1/V29iteMfAQnz4kE00IqxvA0922nExB8HaHKEr/x7/7/9TfHix+HD++ekbvjffM++2puAXPhHRcO/dtbNkepsDk6VPfhddUtwK4walBCmUyfwPkmWtFRqQj2n8Sg54RSIlN1zEcFVgJw0d2iRLuY9E6cSMgLESfzehItYjiB2Nd6rNI8hlyKhtHR6H93Q9FVbhRAOUd4n+bXBNSCJb+VtIRvFVdrs8hS6D7N69f0vb4o3c6te1wElZ584g8KwdiBHJlm4oXe1Y1j4ptbiBg31GcXPTQyTzse4xiKJV5OYYcnhb15pYazSszQJR55VMrYwDWA9YPjhsYqAbM8cLzO/bianOtTlJ5v75G4zihhRNmuGJAowC/JVPjOCLKxn3i7l5+Mhjl9U4VWE4OihWbOJpE7bd7DJvTfZEeL5CugJL0nUY5lgrWQ/2eMoSXiUBSx1kHCcuKqaRefAMTjis4JvC4WbGCCvsMRv3WWiceXxusk4vozwmh+xaNofLcp6CsXNMETsixAtmMl8tjoLPljrEbbcLw7JEonP4fjdiSFYBemfSz3Di8uX5WxkDDaG2fVGiz6mqvKx2hX9atjBQ/LCUmoSjeT1c2uFo1hsb6m0hOFPDdZxsqbv0YSfJ3zNj4Fbz/1q/02vTVBpI20C8B277uVqxPjdS6VrA2yAXJGkVfPfnTL6Zf3JGK1ivXrNHYtjXENa6kT+aEFIaggiiB4sPULxs7s/6YsbzVZ5q/FTjGrao9B064eib0edcEPAPSmwuzHeZsfBlxwQ1a5tHxAQSldqkqNJ8lAWHavbNfJlPJuJPPm3DxlaZTUHhZ4HEG5sMyUUGa4zqG3OxgnK24gQ9unEOEgK9PiHo4x2+/+vgdTCzIdQS6948ORWOJwNsJsgrE+TOI21aExeYmDAZ4YGZkUdr/DCKb6lESsgbeg4PIzyvEIvYgfLEZEb2TWm/CizZhfm4XEjYd1n71xM4/R1fMbcw09CN63wYMVrfB81AqtnQtod3HF5VD/fBKT0LbqR+5+r51G7ZjbsY5JmXZeT+sVweefA11NaUKvtMOjOOHcDHHkd2dTWof7g9K+Yw/Z1vnqgcbo7ahZ9Qb4cEhuHq7Usa6Ya4xCa9jB9sCtgVsC9gWsC1gW8C2gG0B2wK2BWwLrMYCNvi7GmvZaW0L2BawLWBbwLaAbQHbArYFHnUL8H/1j1LguwGG7u7ulYr97U8PGHCXW+u+OW+5OHOMW3PcGrfqfRv8XbXJ7BP+JVqALwYNcGQFjIwtCEwNjVRqmpXgKZP2frd86Wpe+q50zmoAV/NSeaW8lovfHVms0fXyIj0r4wnXS1WTlqARA+3zTyWsxibWMi93DwaksqZbzT47MNYbU3dWc+79pnWH8e73PJPOqA/zN8u5nB1MWrNsO3+bpYzNsdVsFczrdKrVrea8FdN+Cp2ueHyZAwYWbomLRPhwGCbmR1d8Tu51iuAOAR0uK85ACJX7aaJyy+1/rSxV6JdAK/dfXb8ZFzr7ETo8rmkxNamwsBRbQYes8HS8f75KgUG2+7ysCIwOLCB4fgQHdqSgeXAEg6JyvPupcASKCp2f1KvYSC+E+YzihV2R+EBUKK/cHJCJAr6qXljV0Im54PXwxwB6W8qRHDyDzcUnEJLYiOHeWaSE+Qqw6FTrpdpdU8ARBA+cVtgnKcIXmWkCEKINUZHbsXUj8MnZ84gJ9EalKC1ujx/BL89dRW7BXpRV1zuhX7mPyIBJVZijPfpGW5G/JRttAkI95huB0OklBbN4v29euorfy9mqdqENqZZcLiqHv/nkcwpTE5YKE5jaClIzTwaCWIwnbEI73xh2LnFvAI5bor6YmCjQkUBqXCrd+GpC+0bxzZnTyt9W6PdB2z+vezfol1dPiUnDT9761n2DkSuX+OEcYb/1/um/WFVmBInoM+iDrLCSeyZGjdE9nr9X8iNcQv52/TUceu2PMCLCm4Pex9BT5wSn3PNxf7bmuU/19mHoZotAR4tIPbIfc90z6AkLxJQAaI6CIFFCfAoNfReRtSHoDugx68RRhPcG4DuffAdU/w4JDseVko/0+sY/VpSd1TqVKEqGNaWfQb8sG5ebj173u6h77zta1Gf3HwehXwYCcKzHtJuBigx4lp/zRRhFydSgY67JQjyXkx0M0GsmImiGn34xL7YDc+9mNYAdAssvNynJHLfm8TD3CZVtScxzqXbfK28qYf9jh46WJbVfZAgUmksWZUsChsWbgpGQsAu1Zc4ynjy0C6dEeZL2NoF2/8KeQ2gUBfKd6S+ge6xOj7OvoB9hHc2OTUJabAJ+eOEawhP9sCYsVOCxYRTG+aN9zF+VWkccHQIVP60TQn5j9wn83fuXFdxtH9skMGo6tidm4nsC2qXFxWJUyLablYMISQvG1fd7FW7bEO2DgGAvvHWrCQ7PNXiy2EuU5LtBAPTiJ04V9MTMjQjf74UQUfnMyivG4FQDugQopRJsmsCjDFQPZWC9IvTLen94YyaQmYvbpU47DEyM6X1pQvki2PpzqfOcoDHYPIVS6R8YdueGIjFiA+rr2/T3cl8c6/I6v3HgADKkT6bdGDZEH8LAtk5EL04q2Ox7MA6FycfgjRBcaahAX0AfxtfE43LpTexa97q2kVFhF/ftnkSYqBKH+feqL6aSaqW0e8J8BG6/d/pdzX/64MvgyhCb1m1H70A7okQp//CTMeILnX3L+NSCpqM9hqsqXHDuE7sOal0RvU9cqatS6Jc2Mv8EuNLWon1UrICJhH+fzt/uAqWZIZ9xWoxA+XIuy2Ti0jOzFSxmH5gvx2NTM3A6JA4HJrPww1vlrkl2HFs+kSuAevsSnn/l30h5PxK10q+hreMyNmwuRlhdq6iS+uLjC8P67J79nX+rfpoAMMcYo2PzaqvIcB9cKHWCnVT0ZbwJIcHemJ1dVNh0fskXwSFbFMhOXz+LK5evw1El44/dr7r8FMeSU9NtqO3v1SxY5w1wScDUfcIWJ8SxDdXUT2kZuTKGGTOb8RkzYj5MF5Qvk4iGvRC9ZlFhZqoSLwQkyeQnUZiN3CkrFIiC+s1yVbRtH5zWMQrVjwn3tvQ3YGhoCtt2hOD8+UnkbihGcuAA0tYFIS5q+x0gOqH06FB/Bc1ZjrCoARfAG5EjCsFJfti78XEMTM7BxzcMHd3V6C+v1ntODUhB3pHnVFm47Fqtxlm/tstEq4mOjaioqnXZem3x61gab8Oe3FpU3naCqIEydpyTcSUDwePozY9ndHhKAABAAElEQVRpH8t6yHE42yohXtP3cVWGIBmjOcZn4RhtQJscO/lUBqrbJhT0Zj7slzbKJJRhhxOaLkwe1fGb+Ttz7FPol2lZR8wqJy/J5BECxhkyyQC7CnBEJqA0LY6hWvqwQm9RR1+cR7j8S2pucAoH5gNRLatdjHc663T6s8DVn97E+vB1otK9D53BMhaMX49gvwuI7PXDSE8nOuYbcSsgTCZWdEqbydK27BcYjq6bP0X6iV04e+pvsdTmkLooSvkC/TJsXgrCqNQJTnDICYtAa34Bei+d02P84nM3wDJ/s23SVjW3narmZqUVbnmvrIsE9LnPumZAedZH/s7d5IMNAj5fvhgAf79FvHPV2Z9TyZvn2MG2gG0B2wK2BWwL2BawLWBbwLaAbQHbAg9iARv8fRCr2efYFrAtYFvAtoBtAdsCtgVsCzyqFuD/3B+lYN752eDvg6sA24q/j1KN/xdaVr5AtKq4ZmXsRYB/nIK67Z1XPvci0Lw4tZrrQaEyax6r2X8QQJQwDj98MUxFNvOC2FyXSo9mCWITt9rtSkvdrzafX0d6wlnuz5rXMS/b73VNnv/rDlZw936vZaAv2v6nH31rxdPutkx89WQdFpcWVzz3bgcMnHa3NKs5Zn3Bf7fzrG3OQChU8CXYu5pnFeIdgkNpqXopQr9U9SWQavbXbMhB6pJzco6Bgwn7MhBIpRoeIeHq7TvhLVRjbeNNPWa+Zv3npExhCPOeFCDZA6nrn0O8fyeqSmVp8MkF7CtMxFL0YVGzK8cvLnRgasIJHuzPScQ78ntjzBw2py2gWxQsU2e9MT8zi/GR25hon8VcaKECu1T2JeQ77xeIZ2Tp95rOYYXdotcUC5RWiOmB27haJ+BWSC5ivfvQJyt7B4pi8Ux4EV7YNAnv6S4Bbbww5p2I2UmHKFMGuGAx3kdFUxtOpKxTu9A+DLxvc+9USib0S9Xjr+YWKuzEY7SPWdpdT5Kv5ep46pZZXK8Y0Oe2JLbmMs1rC4pxo+wKpkIjkbfBCVimxKZhVBQcDfjB7XKBCquEJPkx8M391AlTpwiIuitFL3cdE2cU4M3vu23NNZZLwwkdMYnpODF/SH31cmnuFcc8HDNtd4V3rXlQnTVNACfrRADr8dXsmzwMBEvfyvvNzizExWvvI9mvAjfLaj4H/RKWSss/hpCdonItSoBU6CsuEGg9NeBzis2zjnFE5qwXQOwcgmc3IiQsHYsC83ZFd2JdawhKWxvB/IbaBR4UNUscyEBmeDK8kvfg3HvfVng1R/Yzsx2YiknAMzv8FYQqXFeM5/b6Y69AWFSLLDj650hYv1dUAHNR9s5nEHVbkrcq/4asiYNnYa6oEAvY39DjgnRpL95/fcMlBB0QmLInVEDhzyAmd3vSXxl7mWP0qcavsr18ePm7emg56JcHVlP/mN7Us7sB3kzHwP7Fzz8PH577z6vyq86zf/3fVtt985Wv4lzVde3TowX4JVhHKDcxaSfmJlrUJzYIqB0b0arwH6HrS7WVyBEI93hUnKgwF6OkuU6BRarIZoh/mfBMFHBwFt0jQwqCUnWc9Zq/P7hxWYHEwLEuyJoMApvOIiLFHyUltQqDhonS68hAH/Zu24WfjDRivK0bC5lhGKnuwlBPO25Kf5USnYBj23dpXrTWQVEMJjweGeKD0uZx7N4TJeq5QQgIHMTpBrnK+LTCj4RNA3381EduFPiwM2ESVR+8h6i8SHByxC7PZzAyKBM8+htd0CT/CKcaJkPKnKiuRieqn1gb8wQ6HNV4Kjoea9duhI9Ivi92tumkDM+hGNT2OsFZnrc2OQBDT4eA8K1VPZXHGIx/5+SD//nOf9K42OQndLy5ZXMePLrKxQeMqmrwUMWwqrgSziTsGOA9g7TAMX02BoznH+LllcM4lBeKt88Nfk4tnCr7JhD6ZWB+BEnrxI5GRdWM86joahSK8/7km4itrVFgkar+ZaLKS/iPcCD7C9qLz5uBfTz7tz/evEWecbrWE+bJz2WBeAk3f/3ZEy7ImSsFjHp7qxIxVXMZqPzLMUrAtiZUVjkBXcbzevkpUbhR3Qe/kRs6aYf3z/6N0COh0G4Bafn7iaff0D4wLaAHnr75WJOarvfDPu/CVSd0y36yo2cQ/FtlkwCOtAGhXwa2CeZDv8Mx41tn3sf8/Lz+nWP1I6FRjehoG3WpLNMWxidFiaJ0oCjEcqxi7ErocnjYCSabOJ5DezrGOlyrcPDa/PzWMzECus+grnpYAe3+6QAM9DtV0WfmBtDaUQ/66WkMq3062j57zjyfgfdFqLOjqwmjob6I8n8OHp7hmPN0qAo201DZtq5lAoe3R6C8rhmRJzOR5/tlxMZUoK5kGNu3h8Pz5jp4b89CTflZ1997rMfV7eeR0h+MkobzzEoDFbNz8p7QCSQXrteAZfWUvxcnx5zquoRc5yd6MTO4Hid2PSHneKB7uFdWmnAqDvcMzX2ubybAzHvhfRECvtUyitkFAWFzohERcxT9Mn7D0jQWZOyXnSB2mvRQGJf12JxzumRA2563+CWHTHyzBo5nSj9xAv68TnZWgbSpFu1rG+tL8Dt5BbhedhFrg0JACP5j+kQZ55Vk5CAgwV/9FvP7Qq5ceyBX1YpLKgSWlXHyTT+ZyBO5BcUTkzoB7ITA7bFTY7ryA8eKbDfpkU+htOkjnbjDfNi2Yvfv0X50z6ZtMoEiBaXhXrgZ4IPOHXtw8//5P5hs2cC6xXrFOst2w0/is7ECaw9qXXu+4E8wETGt6sfMgPZheqYj1Mvf3T1zSPP4CuJk7PDL0h9oHWY9IoxsB9sCtgVsC9gWsC1gW8C2gG0B2wK2BWwLPKgFbPD3QS1nn2dbwLaAbQHbArYFbAvYFrAt8ChagP97f5SCDf4+OPArOmhcLBw2+Pso1fh/oWXli0ArFMYX7lnb8lXlKSV61x2ALOFJKgVZARyCTVQXMi/FjRndAS8DRJjj/xhblolQFaEk90DgbCUQiC9bea77PbrnYZQQ3eMf5m8CDimiZsYX2KsN5llbVRYZ9yDhYalBW6/tDmNbjy23T3AjNChcoIK9+H9//O+XS+KKozLlSuFBod+V8vtfEf+7v7n6Ze+Xa4NP5wfir0vqUb9mDTImpxT4vTY5isHFBUz5BYga2HlVBCbEwKXWCbISEqL6rwlUuz179iOFP46/Eq/LonOp+cNbkvHxpV7kF3liEgWq2lt76xq6J6fROziHwIhUdPb0IXipDZMLOfAK8nBBrlz+mwqq12eqMLApBGMfLyFowQmXeH7KaIf4jaIg0QcDAstO+Xuo0umIgD0DjnlERe+Aj8SNi4Legqjnxcmy7Xmi7FshcEtqTiCi/IJxrbwKY0GeGPUswMJSN4JCpzQPwkEmUO0zK8mB9KUYfDjcr/Bvw9CA2sQAv4R+aR+CU7dkOXMq/RL6JSRDVUmrX7HWcQOtm6XJucR3WkaRQhtmmXICNay7a1/LQPPlFlMsBTgIdg56Dum+64Ds0D/zQz9BaCz5qQKFM62QoDW92advpI+LinaCgSbebOl7rL7fxK9ma+1r3M8zartUZ19JNdW9X7Hmsef4G/jVm/evPMy8Puz6+KFAvywH+4mXM9aBCpkHN72O6YVqdPWOKGxLldIz54aR8WIahm87oTeCaYQax32y4CvAlGNUVD9vNestvVj0IlJix7EQMa+go7nPpCcOIHJTF+rfbMLrxxyoD2xH4w8+wFDFLfl9TGC/m2irK1Vg9b3qU/itpB34z2/+B4REpysMzHyS4gZwvXIMz3s+Ca/OdOQ/JkvEp+Ygx6cHf/GdSr0UFYl5TtVp58oeJ56JA+tp3M4deq3ZkQkFmeJin1Bo+VBGB2pEkZFwkeknCTYSVOcfP9uydylsZ+7DbNmPVNx6zwXQmXiztbYXE2e2hNkGJwPuGL+YY3fbsq9nsLZLjfj0yzqBZ1N6Hn7xybdXfQ1rfmw3tQ0erjwIm69Uv63n3c8+bc1nE7HhRXzvp/9DT2GfTh9GiK5EnsH6+CmMBefB0d+NHXvCsC0/TNsx4Ue2+QJff/X7EQnJiA4ORVtnFeoGhrUenziwVf6a8QAVyM0fsSMjI1iX7o2dqYG41dmsSpuEfhkmhJGNDQxEelKqQr+M2+zrhwmBfucSC7AdnShvHsFOUY6fWJxDlyjjEhqlr9xWDPz9J07ItjA7SoHPtDAfZG74iu7vXTuryqWvrt+kQClVgl967HEMBpei5nKz1qGNQxtBVe7egH6p59vwSloQPm6uUtvT9xBCHfP2wrWOzyYH9E42KJjJduuYHAehVTOx4+CX/0jVZQ3MGRIoysgCMRL8JcToHhJiwhVENeDunpwtmBhtVFC6ur7U6cuTBSYM9sX+wj9DUlit3tvY9KKqpvr7bpOJaWnwi0vH+GArDm4JFnVkf7xzZlDtHxFyBCPj3fjDDXkKFSbm/65LPduUkWWa9kj8nEpoqkCINe11iI/0VfCYqqKTB59Cck+3Pn/eP+HdrWvW6fMZb2/F60deRI2olzZNy8QdqWsEGalSHx0UitvNja62zmfyX85+4DIHJwkRECZgzUlE/FD5d3bDIJLkfqz9CH1G3p4/QE3VZVDd1vQzz24JVwic/eLEgFPVv6erAQ2V1+ETsFXK2IHz5fXa/5XenNRnzD6gsvSsjgnLavtxvcSp2GsKxjpsVE05XudEGxPoj3uHZhXopQI8209gQo/6XzNOpo3n57zgGHGOJ028tV9jHK/BOG6pJOwzL33BiLO+sAwXrwzqceY3PPrZShrskwycztUGmIe5hrXspszMX8/pHUXOxmO4cuOvMDYyCI5bOIYw7TIxJgxNnaNab1k3OTZgXQuMLMTPS7+vvtA6PjR+l4rIBK9NOPn40/jrX3zHBY9/9ctJKBOV5a+/8DQGAmKxZddelJ5/H57joiRb/hFa+2XFBrEH8zDPlff85L4vuiYXWf+WCUotVD91/OlIvHemV//+JLQ6MumFQbETbfjYM6/BZzYMm/fuQ3dzNZILn9PyUx348Be+gtDWefUBRuXXfRLTwFCP1o/Q1/fDceO2rs4QGrYP53pKsG19AhIjZfJbWwf6q8uQ9epRVdEmMP+zUzfvUHrmZNF1V2YwKRPSflRySu/PpzNE2wfHhGOx8VgadcBjqhrHDx0VZfMEHImKEd/iwMmgSB1L0j5HomVy19Q8ahPTMCRK3BPS7hgC4yNkHBGg0DufPe3IDyfqEtKlHRnGaia0DmxLeRZvl35bnzvrBP3080djVIWabZdx/MceId+20XJUdjjheua5P/tVNPXf1PzsL9sCtgVsC9gWsC1gW8C2gG0B2wK2BWwLPIgFbPD3Qaxmn2NbwLaAbQHbArYFbAvYFrAt8KhagP+3f5SCDf7a4O+jVF/tsq7CAgQL7qYsSiCGsNvVG1c1V7OEOQE09+W2qXTFF7MG9jHFMMuP8uUkXyyaF8nm+Gq21hfefHlpfclO9b77VQDmedZympfjLMtKEBCPsfzW8xj3jxUObUrBf/th0+cu726XzyWwRLy8/w3Xcu2WaAVLDBRhjV9u34Atyx0zcQQN+fx/XbaraLmBCxWf4NKtM+aSD31r6u9Dz1gyJKSyUr3jMsvPxB5eEUokOHMvkNO9zMu1QaorMqQJGDv45JOqAEgAiPdNVUeCVYQXCPu8KrAW1X5vCSxDoMmoDfqnHXa172hRw+Ny1NwS+mVIjvXD3GK8gr/THvlIXzeiaajme7tjQqEQqhYTcs0ofEVtQtv0Dv4cgbHbUf1hOTLX5qm6L1V8y2TZdQIgadtfxFRYNq5dvK7AbmBSMXr66/F4fgJ6phuw1rsfLd0dokjXjaoKiS9uRV3dDAY7pzAfvIj1sux9yKwsCT7figVPEQSeWCLjBkJYVGDkNj1uL/ySsvH9T05pPd4hS5bTFoSdCXeYQLCJcBR9IcFfAlVLhUW49jdOcNKks26tCoOMn3XMuZTaDLRiIH1ClNZA6PfC0EX1TdZ4674BaqjISv9glmG3prHum3a6EiTPOmeFg6znPsz9u0GRVt/Pa1rb0Eptabmyse1QjdE9P6Zlf8e2Z8ph+r/l8rHGsW6wTrB+hO04hprSj1yH2SYIb4dmhiIo8Qn4iLqjt9cMLpYMKpDrN1qC9vI2TU+wZ1uWyDzPJ+H7p5yTVE7s/HMFdUIzM1D3nSuabqI7F9UXymGOLXb7IiwhDQFPeiFlsVpB3eTQp5CTshdnL39b2u8mpG0Rn9LQiIJcfwyHNuLdmhIc35WMn3//Q5fSL6FfBqoGm2DgdALG1sBl3VM8yjEwnImBMeey6zxu/CYnC23bEoL3z1dZT3PtH326TSHA5x774qqVe6lea8YZBK3vF1xKy87X669UX6wTeNhGrXXMVfBV7HDMdOacU82Tp5l6RQB4OcidSqzWpd7vdSk+mxN7RlBWO3+HP0iLD1bfSuiOEGBuhj+WhhbQ0L9RlVT5jDi22h+b6AJ/Q8RfnhWF29Q1eQiV1R8ulbyLxr4u/P5Tz+NKXZVCiV85IPDafJ7wr0Oo6pvBroJQVab+8mv/DhfLTiM8IlJULBMU/G0VyO2SYxB987NS57ZjbU4v1kZFitr6NhDiJMBKhXmmD44cx/SoB6KPJ6Psgw69bT7jjYntuFg7LKroLRpHiI7KxAQk2QfliAov03GcxokQ9HXZsUnwQhwWppsV8uWJuTLxIzs1WSHmRJnA4phwTp76el4RtoRFgur2ezYVKMBK4JVAMiHxocERjDv69dr8s7Dhgy7dNxM3Pj2AtPggVDfWI1mgytGxeW0DjX3dqG1rdsGmTJsQ5YsNGV/D2Yv/CUlbBQiU+si6SJDd31ueY81thX6ZtmshAM21zgkvHJsRYqSfJoB7dTYKASmemBruZlK15b79RThXWf258T2f9e8+87I8/wHc7hsGJ+aMSrYDFWUgpEsol8+BoC4B8FbxT1ToJczL6/FDn8k+7vntexUGP7Z9t0LBvHZ2aDg4ESZNJsBwnMBJQoS5eT79oUeYTBrM2YqIlgX8zD8fwwI4msCyRYXsxOTUZbWb75wfugWqHpP7dYzPa7/ItFT2370lTuHvIzu88L1fOWH0Y7/9Ddy68rG20+obZ1H4+DFcPP8LrQ+0GX1ESEiI+nqjfMr8qB7cWO/0cSwDJ8lQxZfPYTcVls/33THpgm2F/QXrmfVvEuZl1PiZj/vxqPAetPWOY2bRG1tS/RVuNuN1pjWB57K8Jo5pWN6wmER4LM67+iqzeoW5FtOwPPWNZ1znbt+4Fy0d1ZpfVP4aUfN1tidei2OLtpvTiEtKwqXzb+vlC/5tLkp+/Bm4bcpE38ExSIL0IVSsJvRLv5Wwt0knH3JCA5WOUwZFGb73krTheK3L63KfxdLaHlXfNnlx/GBsaGBcM4GQ9zQsqs7d7Q0ISJQJS1eHVW25sHgfdqwZUTVonksV4OqGTlFjvqmTU4/teQ1//9a39NmPcdJLyyUspqcizDdN7lGUgj8N9E2q0iu/EwWqD5eJNhWnTmkb5XjtvcZz6gPevHRVjkUhTurzrogoTF+r0kkARiXb5Eco/FfvvIuFDdHob6+Aj2+YTDLbC+/xZkRkrkOK8OSjAtmeq7klkw1SdRWI1s52vNXTg03BIscuge2CgW2Z48cGvyV0nznj6jupbm78WkxkkqgrT+rzZB1kPeGWEC9VuOm/ftrwidqX9YftlfUjdEkUsQUEN3GM9xYlbp7HPGhT7neN1d6x8o8WzP6yLWBbwLaAbQHbArYFbAvYFrAtYFvAtsAqLGCDv6swlp3UtoBtAdsCtgVsC9gWsC1gW+CRtwD/v/4oBRv8tcHfR6m+2mVdhQXuBv2abKzwl1nCnMesSl38zZePfJnIwBfVBsRhPIN5ia0/HvCLLyhNMPmb3/cL/Zr01q1R1bTGrXbfvMBf7XkPmp7LsC8XjL2XO2aNI7j304++ZY3SF/tU/7Pa+Y4Ey/ygepc7BO6ejPXCvOh3P/YwfrNuWRXbHkae7nk8jPrrnqf5vRJ4xuNcrtja7sw51u1qbesOKjEvA4+wLSTuH8EHP3OCfXx2rFNUKPtJb4cqABMuoIoZgSkqAZtlw6kQznshTFR2zaFFJPi7JsgH4esE1L1Wi/Xb96Fv8Cb8gxIxLktfEzqKD/USwJbgAVCQHSPgVDBGRr2x6/k3RH1XlqD2SYKH93nsEIVK/6kuhSCo3Mvlv7mEdUreYVV4JcAfk5SOEBFjXJJlpqmSujkyCp2ydHpojDdiop9FfHI7Km+PISfcB77p/gr8DghYMeclSzcLFEyFv6z0SESGBygsl5QVqHGEpXlvhP92YR45AvwS1KDCL2Ep2uZGVwdu9vci1keWYPbxVpDuFx/+ElHzHi6Q1/rc3PcN3Mt4qhsSAOZy9YRi/ILTXIqO1vOoarlcWA5SJFRT3+iEx3iOf0wE5kV12T3cy5exPOcuOUFm1humZz0x0JPJz4BJK4Hp7mCtOW81W0JgO098Q+vJavoAUyZTv5e7ZphPONIEvI/74kE8O1SEMB9RABx2ArjLpWcc4ap+UY9ui3II4JuJsr9+646kGa98FXsc5XjvbwRWCw9Hn8B9po+lHQ8VRuPxJ8NUGTb6WL6AuD9T8NBkQnU+hrFGpyIw96kIyes2zleoOmCh7wLerb6OtKMpaJ7ahNRn9mGpYhBV2S1yzRBcLr2Jpfg8pEbUoiV4P8JnW7QMpk+hmnBgvq8qHBqVaF7HGqiGmxKThtldY6L8O6w+gnAY+4+05J1Yv86BF0U5Mz7GC0GBz+vkIS8vD/T1z1qzce1zPMH7L6lxTjJyHfh0514Te0y/d7/QL7MNEghxUpTA77f/Z/v/h6j0uo+ZzD0S+mVwr1urgX5NXlXNolwuIKw1+B6Mw+GBJ1A7U49tW0OQ5OOFj6vHFNqckPvfuSELt5taFfgkhEbYMyJ1DZ4q2IH1okL58/e+o/0D8yT0S5XJIzmiMhmwA71Tc5gNL8Kt8lKcKD6hl+2/fUn7iafy9+BU2QXUik/0Cw/DRr9A9Y0+8Wtw7qMWlIlyevWN68hcV4jzHXX446OvKPj7339yHtkbAnHzPSfIyglqRdn+6OkcFkh/UlWMTz6Vge+fLUN+aiZaRS2Yvz0jluAtCrCzM6NqA/qmrRnrMTTRiIjEZORlrFVAmP0GYVWqDbP/YqA/oFI71e3ZrzFPTmoJF1X7Cc9QJAnsWH72FwqDEsIbn1pQgJ72ohq0dfKGUYrftCEYm7L/BIPDFTrZ4uSBp/X63ygUJXOBa2eXEhESfA79A/PobrqNvN2HFTA+ffqK9oED8ojMuCNf2pFRimV5jX/P3u2FmdmtAj2Lqu5QKw7vfRLnBVT2CPJFRVObq2/mOQxf2HMIw/IMCRhOZEahvaJPx3u034Xtx+BXWa7gbmjCFzE6V4/vnX5XwUSrn+c+A+tC1sIi3qou19+FScewMWhS+8Tv11apqjLvk+C0Cb/95LO6+9+un4d3zyIy4hwuxeSdoqA8NhON9s4ave/EVB/ERr+A6voSPYcTJsZF1bR3bBF1HVOahisCsJ8J81kU8PkGdhaFYwJZOpbIWAzX58J/YtCOkZGR+hyiZEwyPvqZHzLQLy9i7M19PufyeqdCKqFac8w6Prbu8xwqmzMsl5b+kZOIeI5jzqncSr9Fe3IMx3PoA3mc/RID47nPY5MCz3NL2HR79gt4/6LTVzKOMHtHm1P1OCwsTP0xzydYG/tYtI4j8lMBrwVRKaYKuIxjxs63YWNGCpbGKrGUG6lpqGDNYKB143cJCVffqNKJXQbWpb9qbV8C1X7NhAaOVTekeKHsxk29j5efd+Cjn3Tq3xaT88CuQk+dHBAXnYK9xcdE3b4aO9e8iht1b2qZ2RfyfiDALMc/DJwMFhvRir62UWwWH1NXU6rto7q+U48b/52ctBeXz3wXE5MLCo6vn0pGefcFTWO+umbggunXrMvDxpggjG4twkR9Dbo2R+Fw5JcwKv1zj8DuW7cvYGviHgXgCcpzkpeBdJkf66N3/fCn7ZKLOwlAL/0fx8GXbtfJWHQj/ubCKfhF7ER16zVt85wINpYmwPH6GIymbENKT4sC91Qg5ziSn+S0fahpvOGqA3zerDsMhH7pfxlYV6jUTnu9JND++eFg/Kq9DAV++Wifblf7M82mpDSUtzboOZxMZADxuGd+A903zrnqWMZrezB2uxPHi3a5JvPpSfaXbQHbArYFbAvYFrAtYFvAtoBtAdsCtgVWYQEb/F2FseyktgVsC9gWsC1gW8C2gG0B2wKPvAX4HudRCjb4a4O/j1J9tcv6T8ACfJltQJzlikPIgkFf8C6TIDI3B1O9y4OtJvnd8jdpHvaWwGRoUPiyS5VTOdEAXA/7uqvJ736VOJMS8lzqrMyfL4jr22pWcylNS5iJH7N870oZ8Hmx83MHJVZK/6jFc3loo6z6v7rsd2sL5rlkrdnjWp7YCimZsrItEkDh1sAfu7eGYypJ1HDXFKLM2xMeUdEIztuPdz78ewUDCEdRcTZrNlHhZN+iMUTliqKsgIBUzOPzzsoOwMjcIqrL6kHgpqa0lEyHwEETuvz8F4+KcluLLFfsA13Oe1yWfa9pHJVl6adVSY0wp19EOEov1iA5Q2CXM1dU8W/BPxHeM10IjNmOM+98V2+DAAiBlihZWnxClIADp4bROjACPyGBa6rGMTgVgsXpDtTcGkdIwssYGbsF/ygPhZQJEnvPy7LwGX7IkM+E8LGELTYmRrigC16E8F/OTk9UhW1HQEwl/urjauwTmIoQFKEKQtEERA4WP47/84NfuMqlO5Yv6/MwgCyhSROy1hcrxMx7oqo2PwbYNtCXSbvctvDA8c8poLv7p/S4ba46YYWO3SdVMH+rX2FZjI9mfTGQkoGemJ7t4f3TA9zVsJyvJyTkDjua9Pe7JQzHOrIS9GvAJWt+pv8x5bYes+4TTP7Lxv+gebOc91PWqZ4R8LNmYSsG5kLuAHTXFr+OpTA/jFRdV9jNLOVtruknKsFpawXqFZXQjHRvlJ5qXraPTFi/F7Nj3Xf40q8/lQJHezxeELjSqHayHac89TI8PEXdT2Cy/vF6vDHqr0BeW2wB2ucHcSigBVcc/lpmUw6qCS/NzWCoUtRURSV6ubCvuAWRUa14+zsteHZLuLZdk46gZkVVrfYLza0LAoc5wb3X9v+ZJrHWc0YYpeK7+bGNRXtXfMbmuqvdsm0ZaOx+zyUIfq+JGPebl0nHevWw8l3OhrHiU6ejmtHaNoFIUU4/W1arYOSCwKHz4xMYGJ+6Q+WR4CshWcfkuIKvNX2dWg8JjPFDZcjy5hEExfSjpKQWOSGtSMkMwMei5pwjoOyplgaFai+IiqqPj4/6xMHFBRSKiu6lnkpkeTZhOPZJrAlsQGjSdhSEB6ma8HtXL6g6LEFR46uoulopdZC+mG3dQLUEPnmvo1JPuZ1cnEFPTw42r69DSfmAQrmlPV0YEliSasBLcwko9JlU+I6+iXCxAVL35G5A9/CoQqEDE2OS5zSig0KRJzBd7fS7+OhslavuEQY1wTtyUtuxtT+1Qnq8B+KA7Z23tW9tGx7A1jXrkOrto+XgxDuCqvVN0v9J37vBZwyba9ehweMGqppH72j7+zb8mSp9m2vnpOYp1Mkxx+aCfPiNNKgi/6hnIN6pvKbQL9O6K5QSeB7p6RQf4Qc/jyBVM40QteDG2UzUvf0jLL3xW1jb0oz2vquq9Mu+jErA20XFPNrTS/eLthbrfZS3NSoI+XtZGxWYTgjdBodXBm7J5AQq/jLk5xfppCECwAyP+QeA0C/rRVLCTpRU3dB4jhWS4j1lUsJV7D90QhV4aT+OU0d9GhQCzfQ+ivaOUvV77E844Wh0fADHjkTh3Y8dSAtdhxDPYpy98FM4+rsE2r2hYxAquptxJ8/zlDUHluuPWBAzBtJCffrF+lVYEOSqk9Zjy+2bca7ZLpfGen3u88O64xE8jV1FIa6xJP8Bk5/zRQwMOlV7qSbtGJ+V1S2cdjN5E2ZnvX4+/2VViWfd/uYXvoTKzhZMCiTNsjS1jLnaD8cxB7/8RwhKW4/ZwCREBWSBYwZOvtpQuE9A+c3wmQ2DV6AHupurRW33X+sYhLArJ3pwwg3bI8vN8b+xG8cokzNB0l6dq5GYY02d9ao+3dTmBJ3Xr50Tf3FVIV1O1ni+4E+0fnMsRMVflpcTSJLjB9E7MIslgXmL8hLxs/fO6C2PzjhVl839s55bV7JgeRpHG2FWczHjl/FB5xjrtWfj0Ff0HOK6u5EyOYXmgV7EPX0AH/7gP6pSdXJgEH54sVmVsQn9EmRnOwja8Bvwi/HQlXCqTw8ibWkrOPkqT4T5a2qdfSVty7ZtAGlruahwzQ/71mEZBxAkXkgeQ8PCTtzIisAHN8tx9fIpra+czHhoVwSuVTkhd94r/S/rBH0wxy+8T9btGplBNzzdrXEsD9NwPMrQJeVnYHrWZVPfeH2G/+2Fk+p3bwy2YLptUPxlg6u9aAL7y7aAbQHbArYFbAvYFrAtYFvAtoBtAdsCq7CADf6uwlh2UtsCtgVsC9gWsC1gW8C2gG2BR94CfJ/xKAUb/LXB30epvtpl/SdkAeuL74THn8N4sxMsZby7Kp212CtBv2Y5WKY1io3W87hvXkC7xz+M309ukxfjkpEV9DD5GlDF/H5YWwK5fFl7P4EvtwldEcy7V7C+jGZa6zXuByx0z9+o/prymiV1zW+mN/CF+7n/HH4/cSD6cyrY/5D74ov91QaqcFqXp+f5BC8YqJpmbT8a6fZFIMAa2roFqOqaBAFF83l8r1OVkHADAyEDgnCEhMve70ZQTygOCQgYHiygSecoJgXYWBMWquBW+NZoJId4oL15CvMzs8jdGY7Gjmk0Nk3gwI4UzPrPwQ9FWtZIWQU5JcxXFd4y6/xl2eQBDPeUY1zyjfEEyqrrVZW3rqFel+r28WtUZeGO7ivw6KyAl28nWppG4R3ujSkpA68ZEp2OFjnvsf2R8PKvwwzyMenoUEXfiOhBRIvJZ309cO7cEAoSfdAvaobzi/kuOJb3S5Dk40+qFAA2oDchm03rtiMsOAZXGiowFboBQ1FhmobnLBf4PEyYEjCaoLQBeyPjklB08Dlcu3QaHl6eWPPsy/hqTiE+CBKYWlRib3/oBIrN+VTjozKwCYSx3z/3pqqThhdmuQAUHrf6R2sZdj42g4GhQBccYvLiliqnP7r931xR9DFDrXWu39yx+nrCO/eCfu84eZU/2JfEbjug4My9TiUQzHsmBGN8HMs6ODh4r1ORmJe1rK+/24mmjeXKkugDoWMITppESFqwPh8/WVa8/exbLoVLq29knjMzM6IQGoy3ft6j4BfLyeXr3aFmwkuf86Vph2VZ+7cxsfU3kNWegKX8GgQFeyHw5mUsZB9Ein+EQMg9CPDejx/Wv4vmm+9jvK0bSVFARYlTWdX4j7idOxAyuhEEjHvqlu9L2N4ZLpQ67oB+GWetV/PzIvP4aaBvenn/Gy4f5enpiS/u+CZ+UvJ/f/5+zEmfbn8d4K/bJe7r58OGfs1Fma+1bZr41Wx5fuZ6P/Vn5jzChJWikrptSwj8FpZws6peVdJDQnbgdw56gSrPe9d9EVvXOxVizXkEf3907kM8tjEPBHJf2l2Emo4eUdxdxPDwsCYzY57sBH+8e3VEVWT9QycVCKRa7qHcIp0QQcVfQmfxG4pVGbhG+pWh9psYHV5ARnAYKgQUPpCzVeHfkYUAPLV1SpVWeZGX/H9fFbf9R25ouyHsyeMT2+MUQHxpXyLWb/bDhcsCI259XdvN1EwfymVSCuseIWaG0GdycW1yROs8/bYBAXmstXcA29atQapXAL7wxDGFWr/38XsKBs/ObNH6TACZ0K9L3V4m0jS0t7nqrVFINcqczJfhyNZNClGvl5Fj0/SkAsU/r7+t/pL9LcuSn+yLgUkPAXEDMZ5/CSU3HChYG+TyE8wnu7BOfYPpc8LC85Cz8ZiO9YpTk5AmYO6pmkrZJmM+Nu4OoJ15RWYVIzUqHb6YxZvXL+nklFPVFfBI3Yhr5VV4KXsSuTv+GO/+97+A55d+B9feP6WgY+SmfIUfv197S2DlDp00wAktaXEJqBFwPlxm8VQO9uHYrgOqEHyh9l0cSU5TUJJQI1cKaBP42iilUlWZ8GL4wafhVZAGo2pNf+brvw3Ja9Jx4+p7alf6P4K+RvnVjFkZvyXvVVECPq31imMcns+JSP2T3chN98OgPHZehz6fxwiqtvQ5+8i4WFEhLzrq+nuE9mWeTOc+BuIxBlPXuW/89krtlfkw8PpmXyMsX+Z61jxYd7jigHnGTM50k9Nt+vcSwd7MaPHj0paeLxBAFoUolgkR+4qPyySqs3oexyIGaOeWirBUYq7tvBMUZt5mwgzB3qbbpfqbEyE4tuOHfnxy3IGxkUHExlTIWC4OnddawAkxVJY1k5c48SMzWiZXSbvm30acRGWAc44FCBxzjLIk/Cnvh75gf04iYv2OgtAvVwoo7zitth91zOPwoQjcrp2AQ1aE6Oqd0gljvYNzyNvzB6goO6vjvZlxX4SExIlisFP1l/dDKPrYrhRwUgCfI681NihArzzv+bkgvR+20xBvD1y/PY0AUQHfFRSG6vJraBZwduhqJb6eV4RvVd9E9MYvoaevBIGx05gZ84Tv0b04feEKChODkegbgF9eLNdna1ZcWMgMu2MMxvIYOJrjMZOO8SY8c+h1HZsZwJ3toVNWiGDYULRH23DBM38qSsvnnHVY/r7r7bvlqtesO5OTk1rHWSdHRkYUHqdSOAP/ebfroA96O330GNPTJrQN03OCF+tHR6cnfnLp5zrJh8dZb1dqB86c7W/bArYFbAvYFrAtYFvAtoBtAdsCtgVsC6xsARv8Xdk29hHbArYFbAvYFrAtYFvAtoBtgX9+FuD/1R+lYIO/Nvj7KNVXu6z/hCxgfeltoF8WzwBYqy2qFWjly+Plwq/zhSXBpeWg3+XKsVycAQaWO8Y4A/AxHV/I8h65ZadxPzYL9A/D9dLvrZT9HfEGMrwj8tMfBupc7thKcQYwNeUkiMCwnHroSnk8qvEE5v7jd95+qMWnAuvJ0JfuS2XUXNgd+jXxZmttPybuXlvWPbZjsyUs4l4/CHf0yzrOm5JEnbGxU8GLtPhgBAhJO9TnCe+wOYVtKz/ux55tEVj0BqIFLvASKDdk1l+h4MbuWXR3TiicQbAkZm4dqufqUFp2XaFfltNPyrJjTYSo300gKcIX0dHBeu78WAMys1/E+evXERfkjfaBSYwL7NspEM3MYgKKtnvJuQKW3TqrEEm0KA8zEPqN9Q5SyLdN0q4rDhN1vBmEJ/qholWWLE8tRqCPKN6JmpwJgQsDLtU8E8ct05h0BGasNjK2s6a37hP6ZRgYr1YFvClRnWwUYDP7d34f+7u6sFhfizcvn8UzsaLEOn0Vv7H7hAvu4XlW6Pcbv52Gjugten0qiRrVOar/EQQy/tG9TISNrD71KwdicL15ktl/rg5Szc49GF9PKLi+0blcuHuau/0mXHwvRV2qV3OCwUc/vrIs9Euwhb6T92HAFvoj7hNmMfdnfNTdysNj9+vrmb/Jk22s4N/m4tJPP1C1Xz4b83wI7GZvDhbI20fb03KTX6zQF58VgdeYxHSs9c5TSGqlMgf4NMJr7Q40fPQ97I4sxumAOXhlPYHppAwB5xyYTDqLyh9ew+RjaXBU38LagmJVxz5/9pqr7Mybarxpac+5LuMO/lLxMe1oCsrejheV1Pw7VBZdJ7ntELJ0jDZo3TM+is+KS5Y3DZfo9Q0w7Xaq62fb7RuuuuuKvMtOTFI6Jseckx7ukuwf7ZB7+2NBGGcF1N0LR5uZ9ut+jHXweHE0bgr09uT6EEwteSFBAEgqmrc0jisUmBAl/jNdlrafXkB0yBg+qeyCt3cSjsXOY9QvDHlZ8S6lWIK/wQKVXfVIw9J4G261dChI9lR0vEKcSRE+WLNhN4aHBB7PfVEVWtkPXK0aQ27BXnx46SP1N6ZdsN5fvehUmDRln5EJD4Q1nxFQtG2uUUDaYfWh5fXOsR3z68xMwa/e/JZCsKx7tz4sVyiYqqMMhPyGY4OQE+eD8MlruFRdi5jiKDybHSv3E6HHmS4wSRRKPy7lrpavrOwXYP4G6Dy5/xh+WVOBrQLoGqV2jsf2RqcjR+Df7tAGnBQI+cc1P8DJA0/jTOlH2JLqr5AzYeDahkbN2/3LMdWFtNh0tHa2g6rHx6Pi9BkSMDaA5lJuJFL9NuFK5RWkx/+xwrw9Q05wkX6VY7WkzE4ZC3qrIivLTAjW9OdUNKay69jUJBr7O9De6JxglxiXLpDoCLwDvJCZsQtlZR9Jfyaq4rEJuDbYo4Bza38PJsZHMBFThIzZ9+Ad44sbb32gvqG3LxIdfYtI8hnC6OyMALyj8sxz0DPhUEj7y2vWazyhXoLAyY4R5IRFqAmo8Ms6Gevjiw+H+xVqN+Ah4XH/zEJskr7XTMxgvWa/uX77PhTsewZs7/TZOzdFah9vtSvHxI3NV5dtC/TxVINlMP71+Cvx+PiCs75ovCiqbwxPQmdPs94n+2r+o4OTrWhv087YHnktdxDS1GlrWzQT3Zg/z+M5/FDFnelMH8Et448+JRN4pM89khP0uYkTLAfLYHwByxR3YDOunGrQ+py74wT+/swNZGUOwTskGz/+6bdU7TdM6gfrhik/y0J7DM+33eHjGc/AsvG+TVmcsc7vwMBAvY8RebacZMl8D732e9of/ejj/6r309Vdq4kV5F8IxVNv/Bvtq66ce1ue217tS3ge7eGQSVi8r23ZYcjJeQE/+eAMkpN6EJRaiHD/cLR21IPq/OUXP0FQ4PMKuOYl+SArPdI1+YrQL0OjKIlvKBD14r4OPHEw2gVKUw2c/sAE2o22z3/8VWwOv6XHRuXZP3vim1gYv4aaszdU6fZvL32CL8iqDdUdrSgfXcC2lMP48Oq38ZoAyL37XsKB/hmMdA5hMCIefpNDyCxqQenNSa0r5lqmjze/uaUiMoMV+jWK4IR+T334XbUNy+m/ZxccDU0uGN0o0bN9sL58Ie5F/Kru75BwKBcZAftUCbul7YaW4eCm11HZckmfe+a631e/wHNo79bGBZ3kxHrH9sBnQZuwDhsl7IXoJGR+6SSGb1zReNMOtPD2l20B2wK2BWwL2BawLWBbwLaAbQHbArYFVmkBG/xdpcHs5LYFbAvYFrAtYFvAtoBtAdsCj7QF+H/3RynY4K8N/j5K9dUu6z0sYFSa7pHsoR22voR+aJk+QEZ88ekOod4PbPYAl9JTmDcBLCvMxpetBgBgInfbmJfHTMdjDFRx4ktcK2SgB5b5siotLnP4jqj6LufSwXdEWn4Y1d/l7GZJtuyu9b4MJLFswn/ike4wGgGcLsfnIQoDsz3M2yGAx/rjXoce5jXuJy9CCQwKJ0QJKBLj71LgM+d7LgJNAokS9CVUuyElEP2yBHvNrXGERnjAoycaPhHTCBcQYdrPA97988heH4eGnlEEefoq2BO9M1KVUfPH8jG2MxY5wwloShBgS0Db/kRfRM0AUw6BU+dlieOAXFX8JVy8fsuL6A5pQ5xvFpI2ioLvYhBSgwT83PgsxoersWmzLLXeMoWFxW4kJu1EzGIvRgQ4Yxkq6iZEJS4Ynwislpn5CmYWqtHaOo1WSb89O0YUTweR7Dt1B0xCuIRtIzW4FVRENoFAB8sSFByOtbPJd8AexoYm7UrbCYGVTeA5B0WVltBUtKe3Lp0eHu+H0cYphYCNmpyZLGDOm8FxXD7zXfPTtSVkRtCNS8sTOHIvkwF1zAkG+iVsa6B+c8x9a/V1/gGeLsgo+akCVZGzpl9pwoHVT1rTW/el+uDcpUUXwGs9xn36KoJOBmwxvodx/CwXOCBfk/qYQmdWv2VNS/Dp+d1x8As9qsCNUZ40vtxcx5wzc2sWv/ub8WgN8HNBv+YYFR0f3/NnGByu+FyZ1ha/rkqoJi23BH98ijbixunva/S/ejoWCZG+qj7KiMxXTuJw6HGUN5dgoK5WweKqoja0/bJc4ej0jONIrHUoiMy0wami1nz9Cl4+MofxrqsoKXcuA8686HPWvrEfVT/+W1X6/cKhNqSIQqKBkQle1r/ZhJ7zvWov2sG93jAf98B07v0Xf9N+Bs4zEKP7ufzNers1P8hVjuXSWOPYPglLW+F76/H/1ftR+Wsw1XMnhMw/rJaziXtdspbVPb1RaGaaxOO/icmKi0gsfAXvn7mKg69/A/WXz6K62ql4yzRUUG/om0FcdBgiPWd04gUhfUKa4UHByEvf5IJRj217Aq1ttSi7fV7hR16bbeVKWwuzwpKX+Pq815DpdxuhE1UKLxLyo18am04Q0HQvXn7eob6DCqAF4bOfAxz3bC4AlYGpQGuUcq3jDfqq996+6FLZ/crG55Cdf1TVTVkGA1tuiHoB4WFP4JeXPmC0tjlCvx9e68D41IKC+HX/86aq6BKavHLxHewoCsPlayOgkm/3iACm6zejvK0R79fXKETJOs/xWPfsHCod5apa6rlnLXxmw7A4O6jAsmeQF44/liqQYr2CyVSDD/NN03tnnSfcd73ihqj5ziEqOgoDMqGD+e9OTMF/Oess68mnMnDxdIcCz7RHVIJTuTVVVJSHHNLpSeAEBPpgfmhjE3i9J0TJ3CFQ7qyoZ4+NjmFqekoPc5zv4xOm7TQgOBnx8gxqbl/HidQMvNvaoGPK282NCv1SKTUxYBRn2wIR578En4CtCG4r04kGT8V7q2JvTnSsQr/MvLGvS69xbaAXVHOmfzyweYsC07y3v7xxSeM4bt0fmwiq/JqwtLSExYRMrB2sxdLURrR3OmFDtpHCJOD8J1cVLm2QiS+sc1w1wD24txFOLFjakIGQNRsUnOTx5OcP4fU9sxgYyMXlC1XuWeDIwZNoaq9AXNp69RO8FtskYdv9hwPR0bKkNqJ/Mu3ubn87JcSl6SQbKqEXZb2AisZSVZw24LIpM7fMb3tGoPrxUzfu9Avsg3ZsFHVpgeCZ9vmjMUiOP4obH7yv90Df9vGpv9X+m3VhZrIWx1/63xEXWYWfiFI8w47cIKTHyYoDoiAcnBqE7Wu9MBWwHZx4Yu3jOAZgWVjX2batYwIDHUdFRWk/xf6TfZEBtY3f1gvKF49zshKVg3mN3pEuF2RKuzJ/3k+3AO2NrbfwWE40SurH0dVSj9HxAT0e2lKLdFHz5/hlx54wXCkb1TFlXV29q01yAoEnwgUo90Jj9zyG+2cRIKs0sJ27B3OvTxYdx88/OesalyhAvH4Hsr5wEj6VoXrapYbLuj1eVIQPb72Hg1uC8bMLDuzvndT2lZ9XiL7tiQh3bMGFs6elbX7WDt2vy99GUZzjM65ywX6fwfi5sKUGBYNp84xXvoqDPlE4+/ZfaRp+mfN5D2xHtyduYl4U2xe6x0Dg14xBmJaqyQzpJ3ah6oOf6N+5PMeMe9g+Cfmause0zJe/qRDf39aF9jOn1c8zHSfk2MG2gG0B2wK2BWwL2BawLWBbwLaAbQHbAg9qARv8fVDL2efZFrAtYFvAtoBtAdsCtgVsCzyKFuD7j0cp2OCvDf4+SvXVLus9LLAaOPQeWd1xmC8X+aLRgGhma16a35H4Hj8M/OEO6t7jtLse5otQ86LbJCRs9uuCf5l34YkuVai0gnN82WoCOwN+lrMRbWnizdacdz9bqqbebVly60v+5fIz0FRywjZ5yVy7XJIV4x6kvHwRzefO+15t4JLxBEoeNFAZb2/xMZc6qsnHHUYjgPNC5PG72tWc+zC2rEP80C6BAXEC9XymtBq/e6suW77a63C5aAPyrfbceYErUiN3KkzEcw3U4BddBCpsVpfVK+CwmLcBTZfaVF03e1Mw5v0mEO3rierWCMT7LWHYew4zfnMou+ZwgRCErPihOlrhgeOIapzDz279QFQbI7ElIgjh676EhYAkjHWUo69H1A2nFxW0He5ZQu0VUTvzasQ1UZRM9x1AXOCSwm9pawIQG/KH8A4sxZRAteFRg+juXkBjkyhpJ/tpWccXBYAcFUBosBpbn/warp/9WJdLvljRh0hRPyScbKANYy+2DUK/VHoM3LcHT88vICcgAYkTQ/CfGMYvO0o0Ke1TEO1zByBs8jDKb+a3dctn5HP0jzB94xqqe7pVafFVAdNGBard7BOCqqlxJHqEafwfPBGNC6Wf1QsrEGLNk/uEON8//RnoaT1O6NM90KfPhR28J0Bp6inPt/q32IV1rrpi8r5fFV2T3rol6HQv/3Cv49b8uE8/aPrEtOTP6rY1HX10nVy7vbMM4xPNriWyrSCNNT3j6fNZnwmLzcwNuNQbmY5+xZTTwNH0fyHxGz8H/jJ9ZG4OhipucVfVTsczNrna/sbYDlxxdGG41fn81sbsxM3T5ZqWXyE7vTBTPYy+0VYBgSvQe+mc9iuVt+dQXulUR+S16bMJkgZ1LSloSNiWy6KPiUIi/cUTT7+B27+67uqTzAWWqzc8Rpst18cwnjAZgzs8xjgrRM7fDHzuRs3SGXP37zE/UZKtK0eIqI1a66P7WWbMYuKpnGggKhP3MLbJTxZg6GbLHVk9aF9nzcQ64WS46rqCZCfmD2mf4TNWgtmZWMwuzguA6FSepALlunh/gWQBb5ms8ZEFOiQQ+tflV7Re7tm0De9XXVKF2j8++gqu1FXhq+s2Y0tYpELCj+2PRE6wL84IvEr1zhKB/X7zN1PR1haOtNyncf36LxRM853zU0XPiBeXcObHn/mXV9dvwjNr1spMjkmFfnlPhGRf3rZV4VvCZ1RavV7SC048+Nmpm6rM+b2P30PQ4ij6x0e1T7zWeBPfeCkdP3jvQ21TrFtmnEflT8KAcdG+SOxdQGTR15AVdws1g5kY67mNGZnAcfjJGAwHH0FD5XUFnqODQxETK2DflSqt+1QHPXzyDzEn9nspexLJGV1494ObyMl7AmHheaipK4FPYC5uNTTIxBKAKp2b06dxueySPqZ9xccVUqbq7pLca9ewE4AN9/NXwNFnaypSRqNwbPtuvb+FqUIM+8aoomls7gkkR4djDKNIi9mmPuqbrz6Pc5XVmjfbbLhAteWYRk+7qOsWH8ZYs/MYJyxx5Qeqr9O35W4EzgoMzkAw9+a4A319ffqbX8E+EEXnURRm+uFcuRPqD0xbRGPHGOrXrEGTqL8WyA2+VX9LoV/6ikGZlGJWo6DNt65ZpzZk/gTJ6d/4PAojY2TiihfWrpVCBLbA/9mviLJpI2orbyJL4PC6hk+0HATjDaxKgJRjf+MjXQV126GPGhZomyAkVxThx0xE2OzlwKmPRwTKbtCzCKQf2JHimsTT034JE8I38tkzsD9uEahyfn4e3l75CA7t1hUI9OCnx8tqbpufd2z5LKpqbmhcz+CiQr8mgRO+TZDJUuM6KYNjCU5++f6HUkd8t+HIDi9XmXgOFYDfLxt0+U/6Xqr201+wXRCstQbWUYKs7G+yXvsiZhqbZbwxo8A07e85I3/3xD2L/rqPtA+iz2VefGbWcbrVV9Mv0m/yw2dgTcdrW3+bvoPxJg9Cw1ZgmunNOUzzB7+bgrbeCcxKPMH56jZnXQkNFti+IwDZ+/fhwq+uqL18fbYiJCAN+7M9ceX2CPI3fh2OgXMC/c7KM4pB/5BDxnfiSj5dNYH3bMphrsnVR9z7gecPvYF0hweSQzvxk0s/d/0dVtfdjjd2BOKMzx58NSJc1c3DRBmZoH7PhRL1M5z8ZQ2cEGMUyE28GYelxhVisrsL69Z98Q5Yl76YPo/P9qWCw/jOj/8vV7mZB8+nbWn/SFHknZyc0OO8P9qXdYH3SfifFj2dmQAAQABJREFUfodpx2536n1sTTyK1sFbes9Mz2dhnjd/m3/q0T5PFUfAN2BJx4b1jSN4/cko3G6dU+D8Qf9OMDawt7YFbAvYFrAtYFvAtoBtAdsCtgVsC/zLtIAN/v7LfO72XdsWsC1gW8C2gG0B2wK2Bf6lWoD/d3+UgnlH0N3dvVKxv/3pAQNecWvdN+ctF2eOcWuOW+NWve8lZ4gunH7MyfzNYN2675tz7hZvTbOa/T9wXt7+ti3wj2sBggBWeNC9NFyinGp+DxLo2PhylbATg4GeDFTlDtnc7RrmpbP7y9q7ncNjVpUk89LXnMOX3VTPdQ9pASm/NpCToN3ffK/D/ZKu3ywjP9aX566Dd9lxT0+VRnew6G7Q712ydh2islhadj4ytuSryhcP3M2+rhM/3fnKgRgkRfh+TuXPPZ35TTvcC/Qwad23/xDol3kRzOEL+PsJ/1C73s813NOwHbDdWhXnxttW7JDdT9ff5tn9Q1/mm/bMOpj2Sgo2Du7HmYu/UPiAF/Ly8IL36ACK1kYDAbKkt3S7OXHRuNK5DuvWtqNalnxOTQ/AoCi1EYIhRPaa11fhkXFbAdldkY9hKkK68dYh5IZsRthEOt4su4DwpRpUVV/H9txEBKY+gwkBdZe8QhCydFXh4Yh4X82PQEVEir+CDNOi7NsgkCWVYkMmluC7FIBZ/zm9Jq8fHrQDnZ1N+rulcVzrOZep98eAQEDjiPD30jyNEi9BI0KI9CWEnhKmx7DpU5grTGAuAk+ERHJFHZEfL49hpCSISrJwImbZZ/NwjPKb+c2tgbKfyv0aNpSddgG/npHRSPX2UfA3dHoJl3q78FLGOlEBDkV/oJQhO/i+YG6WfTWB7ZGQs7u/MXkQWj30xJdd/sHEmy3riqmz9P+mjzDHH/bW6vPNM7qXT7H2S6Zum3KZPAi5cTn07LUBaGpdwPDwsPqquy2JbfpS5slysQ1br2WukTa9TqFcphlqX94HWcFfnhe/qxBDlXWaBdWsp3r7YOAjdxCX/QKhX2tIWL8XQ931rqg/ezVb9j3ww9PvKvTLA6wrhMmMv4iNaEVcrNcdiqOuDJbZIZTE5812Yvpx+qD2jlKNJ4hk4q2nWyFya/xq6i7tMT8+sWz+1jzd68avA/rl9dz7ZlMGa31lHIFNwpDuE05Mevct6yfrpXlGPE77MfQOzCJ9XT462+vV3ms3BKgvi15TLKrnPegcnlOfZHzOPlnqvqS5Tut1a3+ntnnCoTV9nQqNUd21Rerw0NioKqjTx/KZsN/kJAzWFfajVDxPDBmAx+ZIVF3txfqpZFz7wAlFslwnD+1G+tpUeEYku1RvGT/d34wLzbX6zMwfnXw+zJf3OTw9ged37IVjYlzUrtv1nkI2echzfhX5h/dhTNSrh0dmFGqjXTnp4rGsryEwqAwXSwZVwbq1fQkJXtXodyzCMT6LiZElzHsF4ql1BahoqdG8i7a+rvZX6FfUgIfOjcOx4IENO6dw6t1UVfM9c/G7OLAxCRXN9arUGx/mg7iEXfoXZk1LpwvGCxxoUh/O+6MqL4HnzLQ5fNLYj87G20g6vBvTpbWqHkyoubJDgMZ6pw+gL+jtEWg3YztSUquxM3Or9FdBCIh9UYDedIVds5IciPYeRUZMGKouf2bjLXl1WieS4we1HsQEesFL/rzmc2KfEZLqQFPbtKjdy2SDMOlr55b02MCYE+okLE3V+4K1QWgob1Bl1FKvcExI2egLzYS8P9yQp2AvVYypKM/A/Nn39YoiNNs4j3UIfH4otwh/9/5l7Mrfh9Jf/p2mZT239i2mT6TvWM43GIVn2pHXKBMV6RkBQAsLglx+yfg/5mXaV5SsQlAg6tE/ONWuCs8NUm9pi/2HTqi96aeoLJyXGYDix8LxyZkq/N7T6wWCdsLRhIkvVlap/2bBmS/LvTndV5WezXV4zECn3CdMTJv6ilIr74fjHba3t351UcbGPkiLm8Q7Fz77+4Cqx3V1Y5o/2wABT9r668+ewPXGmmXHxyxHYpSv1Oc5FCZvxVh3OUYmBFSX6wQHCdgaHoiFsQqIgDSGpp0+l2UxZQ6Mj8AfPP2nsE4iYLszx6kwX14/ccdz4r2ZYNKZ3+zjWEfuFtim46K2YzRxHMNjmar6+8cn4/Cz8w7xDUO4+PFVvPCVfwdH42Vpi11ITS6WiTezmJrvQOWtT/Reed3oYAFXd1PVOh+bkyNFuXsIWfk74ejv1rq3P/tVdDjuXNnEwLaEpQkE79lUjNaBDgQI8O0j0P0zO7Ix3e6J5tAoXJtoQMzEImp3LX4O7OX9aRnbWpG4MOyqf/Gixm9VH/bOnEZH1bCCvJxIQ79iggG6+TziolNkFQBnuVmH+FxZL9dt2I4maXeM4wTFmdlJrQec7Mj21dPWpPWSf9syPSHf3skGVx1iGsbzmXLr4+Oj+7Qfr1Eik38Izze1SEWV0B4Ui/CcVNReHFy2DZqy21vbArYFbAvYFrAtYFvAtoBtAdsCtgVsC6xkARv8XckydrxtAdsCtgVsC9gWsC1gW8C2wD9HC/B/749SMO9gbfDXCQ6vBvg1aW3w91Gq8f+My0p40ACAvE2++LO+uH1Q6Jd5Lfei3gpSuUM2POdhB6OyZL0nc42Vrv/rBDmtQI4px3JbvuDnC9rlym1Nz5fqfGbuALMBiwgOEaYwasvWc+9n36oSTOj33Nt/q1CfAdZWsi/BHAODmOsUZQThe5c+W+LZxK+0NUptKx1/FOJpB/d2sFzcg96LtT2tNg/z7O73PKufcD+HdZDtif7CquDKwc38wjyKDr6Gc2cvYr2o/XpP+OLjsmGkBXdhdGYRGza8jIWhGozJUs/x/rkIjt6ukG+Db60sRe8D/8JdCBhPRX/HTTjmRwX+3QTPtEYtQnL2cxjsrkZSUDfG5wRCG26HvwAbhGrXJH/Bpag2MBeFmLlJzMoS0EGyHHuUKPeOCAQ8Ieq+NbfGES0gkHe/KGEG9WgZvYZ9UJDog2yhY5ZSd2jZ4+P8ULwhAZ19UwqasAAE3fL+5JtwlF7X9vps8hoFutoIw4m6aHp6Jj6QZdRrxxw4EJ8ssx98caGlG9XtUy4w09iSbYpqmgaYYrzxF4RwuncLzJaWjtyoOBAKI/z7zpWrOnuJ0C8DYbIfXmxG/1g0Jsc+P6lBEz2Er5UA1+RIgaN+/t0Vr0C1zvG+HgWzWV/c28aKJz6EA7zWcj7fvc9jnSWcyrTubdWUl/45I90bb8lS6iaORfSLCcWx1/8UMYnpCkgbqIjH2Das+XHfCkRRXXZH1jGcvv09Jr9rMGq/JlFAQgrGRNkxQhQ/pyecwE7a0RS95tri1xGVkueCiHOS94DXIlTIUHD0z3VrhYwJuOXvDVGFRS6lXls1rsqgrNcmsO7vFHjO1FETf7dtWGgy3jjhD6oLsw4R+mVgX8eP1ZZ3y+dRO+Zex5Yrv3tfz7YyMJAnitx/sVzyZeNov6CZpc9NKjCJ52JDESxymAVSd+dm5+Dj5ylAp0CzAaK2vDNOYTbzPMdm6vDFPY8LhDqiACzbA++Dz43qkgTG9m0SQFZgV44z8gUu9ekM0Xpy/ODLGAgKxJbs15GZnY6hpsuovelUk6aCuwknDzyNUyWliHHMIiIhWX3fns0FmMIispLSFO7l9X7v0HGXgizP5X2ynV69XYldEVGqFhwr/nYOu3VCzEe/+BYy930DiyM1mo5p+2sFPpZzfbzisXbHPm2fUSEeAgc66x3TrF9PeHkGlyuumCKiOCNY75ERmdl/gproD9F287Y8m1yFftmPsh+mHQw0TYiUcWZSXXrcXu2L2H54f63iA7/5hS/pPdeIUnzhziVUVjlUQfTk409jsbNN74nl5TmBARGiMjwNgq5tA6LmGVaESxUVqO/2we3av0dM9EbNPyHuZbQ2lWH2MZlk0x7quv6gIxphQeHoWZpQhX4/z25VLKfqbXlCPIRAVSCYsChBxM25odq2c5IiVEl12EEQUdTuO6YVYj4Yex51k/GI2X9I/wr2HBnWujHlF6ATUjjhhc/2SFSMTHyR9j7Yjxf2HVaQnCrRwx5LLqh8c1Kt+hDjG9kOrOr3y7UdjkVyNh5Dc3ur3nfT9CT4CZvdqIq+9E3Mzx2CNw/VU6byGHVzQr8mGMiaUCWVUyMyihF5PRlhPuF40wJSG5iYbcK0W257hub0GfkuyNjgU8V82oF14/9n772D7DiuNN+vvffeG7S38EDDg3D0IAmKTqQoM5rZGT3N7kgzb6Ux+4diYiImYmMj3mqlN/u0o5gQRWkoiSN6igQJEt410OhGW7T33nv/zncu87Jw2Q1HUiSlyoh7b92qrKysk5kn89765ZcMix6L4vOnnWP7Z+5OV/iYx3LipBEGLzuBUe6j6rE1/SMpa3Qcwb4/SuoF7crwzNf/G2LjUhG+0ICWvkkdn3D1gTEB7xuam8AJSlT2p10IQHMSwLRboE5Y4fkEULME6u4SZeD5iRm0dZ1REJppZMY5zmE8BkK/DCZf+uUGb2xXt+LXu3tbsSyLD3S11KvtB93XItG7UyF9Jh/qVo5pn3XIKN4GrxA3nDvxsqr6molErDNU9b56TVaKmOrG9rxilDXU6soT2+9/GmPN51HVWYG5OZF1tgTCthFhsdJWJnTvCVFK/8Z938Hvyt7GQ6mJcAvxw6+uVIgqdZWWB9tjGooU8OcJZvIXt2suHkdBvhRj0Lf1dxd9+Gj7zHX+mBNgOZmNfpBtzfrbjPZuaq3F2MQAWjvqcc9dX0ZN/WWwnuSmBGLaK0snvLEMWeanT72s5cCJjqyzph9l2fjIhDPWT2N/Hue2qbNsHwyh27ditr1TlNKfxWYPT109guVl0proFOC3bWjFsZMmYL/ZFrAtYFvAtoBtAdsCtgVsC9gWsC1gW+AmFrDB35sYyD5sW8C2gG0B2wK2BWwL2BawLfAHZQH+F/9FCjb4e+fArw3+fpFq+h9JXrdv6XXCO7fyMNdAn1ye1gr53chc5qH+jeLc6rFPMq1bvebHjXe7yn188HorZWEe7BJUIyDB7ybwe03dO/qVD5v5PWZfAYIz4jDW0GOifeSTD7IJdK0buw/Pd73gPE6lTxN4Hapb8UE3y8MV8mV++ODYmp+LzVPm9Fv6TIpOdcITt3TCZxjJwAeuWTDL71r30y4rle1KgIv1vDvZNoDB7Z670v0QtFlNeXKl++E1S0K2YjLbE0VuyQiTpbIHJ2cwN1SI9KRxjLrPI3+XLLce9griE33xxr82I3fjHs3qWIInLp28qCDNw/tHcf7CiGOJcoF++9e/Cp+xWV3+eso9FN0tdThfM4jAfY9jV8gIJhfcRLkw0Lm8OoGQ2Zlh9M8sIix0syzB3o02US+kynCKxEWEp6wwv4hOgYXbm6exIdwHE6HLmKAqX1M+3FLCFRKbkKWjCZa4LuscmJSCyJZmlIRHKXj7fF2Vwm8hS4t4vaFG2wEBTyofJgeFoMc3WaER16WguTQ6pYgNJERDWH3scFWFHPfFZgGECY8R/mUgiELQiukzEAZKFeVFLvd8J8FVhW6lNFiHCZIwWOut9ZrJopxOUJuB9XBn2Db85NhpBY94Dv0G/cOBHWGqNsl41rT4/U6DmfBws/MZr63jrCopGtiXvtf4LQMsWdNjXed+ApLW++C1CE1JEaKt8qymsWfbYcTFpDjVw3meUf41aZs8Ul3WwLhmn+un6Xu53yj6cpvQL4OBfrltJu0Q6LVCvVT7tV6n59qJ647z3MOPx+LlF3oU/OX36OEwXB4d+ojfOrhPlLtFrXG14OpHCELGpAsIKOA/6w/rAOE8Qniu9lgtzdX2r1R3bjRZYbV0Po39q/nHG12Ldl3N3652HutHXJQPoskQJvrgnvu/BypZmhAharDLS4GijLmA4eAHsCmrE25SDu6i/uoxmisqtamICR1ETFIJ5gPicaq8FnflFzl9EoF3Ar/s1/hqFtVfP/8wuHmNo+pqCK60X8XhAw/gRM1J+M8tIiFwHM/9x/9B9+i8wnx/tnMfUuICcV94ovqr1DU52JyRi2BR7f2nt1/RbFKl8/CmHTgvar+0G69H5eE3z59SAI4+mPWG++kzX6upUH9Lvxe/fy9GO0YwIOrvI20XUCQTMR7ZshsbBPmlQnH/YBMef1SgwaOl6sepxEl1WCrkdvSLAnfkERTt342BrlZsTM4SvxUKt+BQeHh2aV9E5dzBa9lIS04V5eBUnDjzQ/xZRgJiHvqawv5vvnxa78EKru4qysXZK+8qEEpF0Y2P/inaqktRkl2goHOrqCgve0wrlLkzPkn9+drijWqPL0sc+vXKoR488kAUKsveh/dUF2YGqpFaeC+G0kNwOP9eDAz/TFTe/0ZB32tNlxE+XohtW/qc4/q9JQ/C3TMFLbWlyM4aFQX8RxQSZWZH+9wQGJaLkvhRTC97qF3CBAh/7yz7ujmBvufx1LN/hzOnjynkWHahTtt8XEAYpt2FL37zVfV1sfc/gnGpf+fKLypgSEVflinviYFlfEWOD0rZecRno7fyku6nHyXY6O4/Lb7yMQV5s9c/ivX5vRgfisDAiANu1cjyxrJvFIjTbXsCKt96HoQrz18c1Wt2ddfpcaqiekHagigcM336AX9fKsE6+sTIknDkRhzRa4UVbMaMqFibYOBtKrNWvX0ai7mRmA53v+X+lGW8RSBKjo0ZGvu6tB7zjx4qUDOwXtNfldb06Xe+pWQF6PbklJ/TF7I9M+5Tew6hOCNWIdSKpjaBkI/j8N07kTTnroD42MwQfvv2b5CRWKBQORMiSOu9JCrD0gcdO3le0zZvHD/UtTUrPEr/QACV0C/H/oWJfrjc4PgdwTRYl4t3fVv9iBnzm3RYFla/bXww79WMD6zHWc4jnYHOcYG1P2Oaxk9GJaSi9NjL2PjId5EcvAsT4+fQ3uWAgudHRlF56UOfZsqUSsol+eGqqMxregXFIz9yN4IDT6L28jSmZALazPS4E2g1/Q9B4CnZbw1rMmtxX2CxQus/OiV1QHwk69n6YC/wdwyVeLmP99na5rCVmSRJuJp+m6vpLIbtQfz6e7S9m3vTyQ7Vx5yXC+8Lx4P7I1Er6SQlDmkbaGkrBSHg42df0WuUyaSFzIPfxmjti6hsnVM7NV4r1U/mYd+hp1WpmnniOIa+mWMYlof1N4jJA8/hi2rAnkMjOuGMGfp/Tr+r98XxHW3ItPjJdO1gW8C2gG0B2wK2BWwL2BawLWBbwLaAbYE7tYAN/t6p5ezzbAvYFrAtYFvAtoBtAdsCtgW+iBbg/+9fpGCDvzb4+0Wqr3ZeV7GAeejKB+O3E/gwkQ8Vx6ZGRFFq9JZO5QNEOjo+ROTnx3mQyDRMYF4Io1j3mWO3+/lx83Wj6/FB8O1CPDdKz3qM987yMLCaOeaqGsyHvgR+bwT98lw+uCbQRUjPNVgf9BNsIFBBCMPV/iY/rGOmvrimdbPvVExzBcduds5ndZzLgQc9kaOKfdY8rFTPzcN3azxur7bfNd7tfLeqK97OeQamsJ5zq/WXCqH3rE9EaKA3llJ74TYxjrOXLyE+RxQDm0LR3lOBlC2PomnYDfFzngiPcMA4BN0Il5vXzg2haBM1RO5fEzaAtinRgYy4hstjmfAa61GwbbinBZt3fFmhh4ypRlzxd8MigQd3b8Qne2FvYbyCTPM+XCrZA/7jXagQRbhpgXiT0/ww5esmAIw7ooSQSUj3Q1posALFc7MxGO8bROjaMVEbrkNHz9KKPivh4D6MnTyOHVGxTlMRQBvz9ESyrx98lpaxUVQxC8XnEfpl+FXZKXxpzzOobhGQ1xKiA8bx5uVqBeQMQJu39sNJGQRLJiJmkTUooNjQADonxjAyO6sQMFUvGU4KAFyclYeUkoPw3rMTvWccqq6Wy+D7a/4ap4bPOHcRaLHCm9alp52RXDZig91VEZC76TdZdw0QSCDVJ9Rblq7vAvMcKnDhqaZ6GCV1glV7doXoNXle76ADhDf9g8ul7uhrRvpuAW9SVRWS26vVXe5nHui/rH7K9I3cR59XUemArF0zY3ysOZdxh3ranQrshMCoKMhgJn/0LHrCL1bq1wewrmuaq30noOadlo+J5lqNElEUpnbmpA4Gq2/WHbf5RgXByMh4NDdVqgJ2u8DxfV1eqK+ZFrgzDx2DDR9Jsa7B7SO+3xrJ+BED0/EY1YMZaDOCR/k5gU5AUQ/c4dtK/tMK+91hsl+I02hL3j/7XapBUvGcKubH3jp6Xf7ZticnxM9KHKpAnzwqKuyJYejonlBlUIK/Af79uHSpDns2zeJKRR98w3vw1Z1PKaTKdrJhTTKGp2eR5+OPqNglJOUcxJqAq6jplEkXkjYVy1t7B0Dl2tCAQKTExGFwth2NtY3qqyparolaeZwoXk7jLYE/Ce8a6Jfql/d7JeHnF8/ovWwKj1KlWEK/nATxy3feFwAyAC1dY1p/4v23g8A8FVBPNtbBawEoK3tFfXWc+N/i7HyMTk3gRwKtsi++Z0sYfv7bHhzcH+GscxzvJOb6YNQvDxmRG3Ds9f+BfY//uSjrduJ8YzX8vXxwvrZNlTl7yicQGz+AbSWzqLi6rP1Sun8s/r+Xf474kFb4em9WuJT9m5koRfCXsGbA0phCmVQDL4n11X0sHK+gOFy4XKfllCqKrrTfuWtVCt2VTwjQGuqHpq5eeEysh2dwAkY3LcJtPBfTu5oRckkgW59yVXN9LGJB+p3TyBRwc9vuWfz0uQ6dHEA/ce6l9xVy5UXml2KRLuqpCSV/hTffewdhITMy+WYIGVtCMT3sjvBvrMFUsDf82icw5b6E/Rn+KAuvVzVo2soE9lE6GUV2rHn8GQQmp8A7JFT7nAdEgZygL6FlKv5SiZ6vvqxcTLT3wjMgGMWpfaCPoV8kzF1RVafANsuJyrv8XcLfF0nRAlBiQfsZ+tuMtAc0Xn9Zudan6vJojM31avnetet7qKx+C0F+KRgcuYq8iM0oTs/Em2d+g4LdDpVnjlmD5zJw8bJDmd4K/fLezO8h41d5n6Epu+E52/2RMbaxhfWTwOflkw6InYrvVQJbM7iOBV39FW07LOrT9IkmPJQoyvHzs6psPdIvEyxEeTk1t1DvqfxiGV5raXBA76OygkJ0nNYbMymHkG1s2oyoqntibeoY4gVuZ7tnoOJ00brduHz+lyiI9XMq0nLC38uiDGwNhH6f++kPdBfH/LsOP4uN+w4rHH/ven8tOxPf3BMhdWNHc4yfOnHqg8lA/E5/xfRMWzH9rhn/zA8sY3zut6LgK5MTEouQlZABT99GuCNUzyWoTGifwd1jHtVNY87xCKFl+oamthl4ek+rb0p6NB79ZQMK//I3aVxmEfo6WvR86ySRitpJnUzFCVUmTC0UYy50kxOw5XiF0LCB/M34xsTnJBfeF21m7BKXvRtTI2d1EsE6UVimQjQnR9Eu33jy7/Dym29haHEAC6Lar4rNIzUK3zNNppMU4g3/1I0KoTNN+n2Wd3trtV6DYwDmiXbleIz+mn/Y5RZsQ29Pq3OMwLpIIJg2uFdWCeCYlb6YK8eY8RzTXbvZB0P97pq2mbBk7s/+tC1gW8C2gG0B2wK2BWwL2BawLWBbwLbArVrABn9v1VJ2PNsCtgVsC9gWsC1gW8C2gG2BPwQL8H/2L1KwwV8b/P0i1Vc7r6tY4Gag1Xce+2/gEvOugQ8VGW4E/RoQxZzLcwwc6voA3MS5k08+/DTp3sn51nM+yXxZ0/00t28Ee/GhLu2TkliiS9+a++PDdWvZc5tO3TycZn6tIKA1/7Q1z7/72e+qsuXk4AgCpP9arS6wHjCw/M1DfWt6q22b+mPAsdXifR72l+TvxshdvpqVnlMOFTvuM0s9f5Z5XK0N30qeXIHQWzmHcQb65hRkmFiax0D/nMAJHgIdzGJ4yR1Bme5Yv/ZRTcp363qMxYbAu+UC3j06LEBXOOayAkHghspybT0zGO3vFnXF7ZhBPGISEtC3EI9cn0ZcG5rE3Lgsmy3gBCEhQiyLy91ovDSswNuWKE9M+XwLvQsnUSMwCNV9MbwgoMWcAqsEwMY75zAyv4QQfwEgAj1F0VCWK092QBUE2JKKdmK5rx29o2sRvH87fCN6NW9WOxDepNr1FQFp8gW+pdrvlwU2O9nahKLIaFQIpJssyzAT+m0bH1XAYil4Dh1D1ZiZdb8OBiKsRyW+5s7LCiYTgit7z6GMymsWBRVgITsSyeNDCqXcm5qhYBUVL+9Py9S0ec2aomKc/rcfImu2AgnhW66rhwRxQ7xCrgN/V2vr1vu0bhO2mS+JxYTAMfQpxm8QJGGg2mSMx0YFzZqWWhAX6aEAt0mDQFDCpr9E+RmHGjl9GP0D/RVhE5Oe1bdZt006N/o8lF6Dl8+cVeB3NejXTVRArcH0a9zH7acfikFThyihSp6sx6zn0B/ymDnOumAFt6xxmQ++hioqMdHU4jzEut7TULFiP0Y/GJSbg+2Rd6O66g2Ffv/hq4WqaD0y/2UE+m4AFXsZbqUf5PL1BqpyZuCDjWJpQy+/+CP9RiCPgWmyPL4R9SWkiIKzK9x0K9dkOt29DgiJ2yaYcl4JEDNxPu7nx+0/7tQHWvNtlCCt+8z27aa/mj83tjTp8nN60kvLjv072yl9JOEvE/wmqrEuJwrdBQGImClQhdAj+VOYFCVgA14meMejqrVP4V0ClPdFROFop0MdNdBvDGdrhzWuj5xz78FWDAwUKfhK2PW5d4+qPxsayMbeolRNgxAuFc1TogVgFTD0kW3F+Mdf/sJkSf0rfZkB7qhmThCWkwlmrl5UQLEw7kkF+jL/8svY3VarcQkyPlXyDyjYfELHLpwwlBQVoNfgdWTKiEJy5dcGQeBurHsOCWHemh79GX0/AdDxyVoZ17gJuPmWE64jUMmJFaWVnRgS8DLO2wMV9bnwD3VDkEcg0nIK9T5/8dZZbMkeQ4MAnAZk5I1NLaeiIDFc49TKNaovn0Fo4V6cOPk7BTBTU0ZV5XN9QTE2LoyrTw+Wa87MzmBf4QYED4+pb6dSt/tcF1ouDGJBVOsT+qdwunREAUveA8HR6mgBn88MOMdvVJX/i7yH1b60EfuX6qZa1MqEmliBvA8ld+HdckeeCTampA7i3Z80ioxvMGJTC9HS2IScOF/0R/mhQCbTHNn1XVFV3Y0FnxRsjmvFlw5l4sSVPgQ1DePa8dfg1XoBg4Oirrr/brSuXYe+7FzUp6Whyc8fx4+/o6Aw7ew3N4Paim4dh3bNXUBPa4OWy+4tIbgqE3NMYN0dHnMojbOO0990dZfj/163RYHXigE/UfEfxxM792tdP3b+BT2V7Z5+u7GvW6FZ7jRlwvP5YjD+kH7WTCA0fQ39LO+NgYrpxsfrjhu8Efhk2JQWgPcvlerktdn5Ab3X1MeTQBDbqP3z/phPvuIOFCFsJlXbDydKbIjbj2Xp67NF9fnBLTsFpB4XiNpHgfkCac9sG1SE/te2BhyOiMHzVy5qO48OCUN25ib87vQVhPcV43zLSa2TQwuRmJsStecPFI6L1+8RID8I9xya1/pCXxQc7OmsO7wH5qOl8bSuAOLpt0H9x6FNh/Hzf/2BqOnOo9U9V1dpSMlZqzAwofak/kC5Zs+q/ZEBZZk+A899auGAjklcbcxy5HiSE7VYbw7e+yxGpe02NFXrOOtKrwfC/aIRGjyLDVmR8PIvQmtHvSqXz89NIXvDDoTuFTD2bIfWj2XheM04ZVYmTU0M9Tl95NCwQ2HckauPvtN30i8af2p+TxmYmvvTn0xxlq1JgfdLNeK/Tv7PWMz0xunzF/WQt48HHtkVjiv1kzoh4QWBfhkI/TIEBYaivqXJeT3WkY4hmegloDQhYNZZ2uuh+yJQ3zSn8bIzHkJyeLsC3hyLME98tX4wWciq/svxVoFfoNYp/xgZ4yJD/SrbGX8Psq1xHPDEnq0yiS8Ac9kezlUENIP2m20B2wK2BWwL2BawLWBbwLaAbQHbArYFbtECNvh7i4b6vERL3AXPrIfhkbofHkm7PrWXe8x6LMl/TZD/u+xgW8C2gG0B2wK2BWwL2Bb4Q7IA/5f/IgUb/LXB3y9SfbXzuooFbgbtrAT9rpLUR3avBKKYSAbqNN9X++Ty8Csplt7q+a7pfl7UY12Xy3XN5+18v1EZ8qEwy4EPz81DaqZN+/EBsDnXCu/dyrWZbt6m3Tjx0s8caYsa22rlzbh8MZjPm12DAEJdvZs+sDZ5vNk5v4/jq4HLBHwJ/Brol3n5vEC/zMudtGOq8D3/gkO1jmncSVic98DE2BzGRKiOdSxfFCjrywSuFVVALuMcnN6BwavDCi555uxA1dlSBKU4wN/AgVKUV9Xreay/fGXHzmBisEWh4sysHUgMnoRfpBuW5uMQLDBw78Ccwh/u43Oom1vA+fPvYCE5GCmynLtHqCd8F/2wELikIElMlj8yYyJx7EwvMlP90eLro9BZ8I5d4BLm7qmyLPq5E8gSpcvx3hF4jbyH7Z0HPwI+EvLdF5uIZFHZbe1sVxiJQE6KgL6EdAiXUumQ+06PDiLayxuVXUO6tHZJyNaP+DfCWZv2P43uZlF6E2DZ2m4JXdJ2FelpuGdhUYE3XiNUFBUZCgX65bVqF0Txrb1VYdvH9j57XflrGuv3qRqugZ+saqxW1bvVypyA2d4d30bluQ+XqzaqffQtvX0NTrCKfoGqza6B/oMvAizGL7CtGwjYw8MbPj4OhXieS4hlJV+wmk/nctzWwHxRDdKq/uuqfMw639N3yenLqPrHa/IeCMlwmz4gL/uIKgm7AsU8n2qTroH72zvPOdPg94amDyfUUNWQS9SvFPjjYKyjQ4Ecc5ww2nT0A/D2D1Xod2Lwxn+QPnV/DNYmHEBFS60T+vWPDcO3no11Ql6048ULLzrvndc6/HisU513Z/g2/LjtJyYLN/00QKuB6FYqu5sm8kGEuLsedqoc3+o5n1S8ztYQ5Oe7KVS5Wpo3689dYWlrOlsF2Lwd8J7Q5Ur+3NjZmjbrLVU/uUw8gxX65feiklBUN4yh85wsIx83g9m5edTIBI00zyYFQ+kXgmO+oXh8ifsUroqqKKanUCcTGAYHB7Hol4Dg9T6I2xmDq2+9r/dBP52XnIbSa/W8hIawsHFV3X3u3TdkckesqgEvDw6pQu+JqzUmmn5SIXXeZ0kVTQkIm7Av3QdHzw0rHNoc3a6TR669+Fts2bxTYVbCwYHxFWhtO6i+h/mgLzUvtv8p30mEe7gpBMlJFmtT/FHfO4uB+QgnbEdf5FpXd+Vvxc9LT+KJjBwFcAu2PYX2xt9hfqYLCVGTml5l+wlV7yT0y2D1qcxLsHcWXil9QycFsL5MiQ0JonKM65m/DcEeKfBwG0X52Djeqr6o+SawTBtQPZ7bMZHeCMx5UiFUgpDPCnQ77z2Hvv4l7MrcjVcrLmkfxrpAf3lE1IM5EYRqnknzc9pPuAmAS5sQAt9cVI4fviD3EOaFgqJgVXluEICQfc7i0jS6OpsUtByaqcNy8ziGJgvx/pUXBYZ9Bwm+DTqBpmp0jdarwuBCJBSOq3p3UsJfAZ2j8Gl/DqW/flsVgAsz1ingyXt+aH0oLl/rUTvxWlvTwnFfvj+Ggtxx/PS0gtem3+OntW6b/qlsdAhUdH6nuVTvZ1dxmtSrEQwINElwm39SPLJtPcrqm/V+6N+ys0Y/0o7NJAi2FVPu5tNAv5pReXMFVrk/PiZVYHEZ4LgE+u3ecccqASz/yJJwTLRNwqdvAi2n+zU27ysySKBigcl5n9GLWXKvqVp/QwTAbReF9XfqOrUtBHV3aDmyvx9lO5TASUUXp8bUZ1MZmnWX9bwgOR3eUpeoum1+Pz2z716U11c4JrF0t+n5hFiD8qXPlbEEJ18UZf8lfvSvL+sx88b9SQm+qiidGJ0KQuq9g+cVBA6YW0ZqyBqpJ/04d+Jl7ctZvjvDtqF+oVGvRbuaYNpE9vpHEeoXqhMNmN8GAfrNCgSuY2xr2TOdirLjIFxMX9Y0MyU+a0raX5uCrp0Cyj7m5a/jIk7c2nfoaZx7/2WdoERoljZm2fKT35k3vngN2o5lxrrD48wXj5lPcw/85HHXwElaHK/dt/HbmkcCyrQvA8HgzHXb8NvKX2LbzsN6nJMP6lqnFfplHOM3uM1AOxBuZmBeWZ/TMr0QnVqiSstxUhZ9YgPmhW2W98W8E15uaB/We+Ix3oO5N343dmC6/A2YJIrS77U1ImiyFxd7LzvvuSjfS/0K47MNrd3jic7x5Y9AzUzHDrYFbAvYFrAtYFvAtoBtAdsCtgVsC9gWuJkFbPD3Zhb6fBxf9gmG784fICDncXiFyWqLwSmf7kuu4SNgMaJE6KT7AtwWZz8fhrBzYVvAtoBtAdsCtgVsC9gW+JgWsMFfLK9iwtX2rxJ95d0estvtg5eJwe8M1k/XbXPOjfZb49zO9rcdl7ffbQv88VmADyNdg3mgb91vHlpb93F7pfNd46z0fY0s+W5gt5WO/z72EZALCA7FQ0ObnA+7P851V3owbdIzxwiaWSG1leAWc47106pEyU7K+sCbwJ4J1vLgA2tel9e400DVwPZOUUSVh9kfJ5j7v5U0fASosN7fSud8nHtaKb2b7XO1+c3iux4nIMbXSm3LxHWtG2a/tb5w3+0qGLMeGOVTwgOZuX4YjA7EXPc8guQ/HYKjjc3SZVadgE/eTgQ0D+KrB59Fc80EcteNo14AqpQ0P1Xvzc4PRECgBy6JemHBpiCFeWP9u+E+44EAmRke5DaCrskoUQQuwIxbJIJ8xkD418tXFNgEtKU6MJWHCUsFy2iAyyszPUK/VPzzXNiCUS/5c2nZG1ktzbhUW6Hg7Pc3bsPz772m0LFXThjShlLhmykKjBGNuGd9ogLIhKp2xidhZKBXwdtKUfclXJUssBbVfwn8cvl2LkNPGIvg74yfr7YP+rdkUVMcnZD16S2B8MxqdZGgkndoKMoDojCduxEY7NK0CXi9lZevqoreITGqjsckk6JSUNXiAFDMJThQqaz5EOq2Kq7SP3LZdrOEuznH9ZPtPyohVQA2B/REIJl5e3j7k2jpb8DGdQHXQVauSqU83+pDTPqmjYWGBmN42AGw0G7cXikQqrK2cwMKsf4xGN/ET9Zpa72uQo3Txyj4evk5jU8odn7iQ9/DsqAv4nW4FDZtZNIx7Ydw6pVj//u6LJpjjGvSYAR+Z/7MvfIe2C9MiILqdM/1EBlhHgMdWxP/i2078Kv/+O8Cwrdad4OQr1UxkwenNz+IjmAvgXYqnXF5fwROjb2YB2MrRsp8di/OPP9hfIJZXHqcy6evFAzoa44xbd4jAVHazcBV5vjtfEZv3gcvmVxh7HU7537cuFSyJ+h+o7BSPXaNb8B4s5+2eSjkfvzk2Gmz65Y+V4J+6V+npq4H3U1iXELeGiJk8gX9IENaYA76p/qR+HAKgvrmERHiJxMH5pC94zuYzm/HyV+1I/ipETziX4B/evsVhCRko0/AOqMeGRdVhLbyatydLH5z/3eRvViuwPDd4jepDuxQ9o0TtcggUf99QwHdggUPvFZfp37Rmi9uU4326Lm3sCwTOY6WO9TA/QKDse2eJ/Dmyw47JaU+iaWMHpT9+n1szshV6PO5Y28qENwR5o+6c2fw919+RBSF01AoY5awuESNI14XhzcmYHpmWv0/rxeZ4odpUXwf73O0OVO/2V8+lNcFM3ngwS37kLQwBffEFL2nycEavd4lgSIJ7OUUfhPTAk0H+KfAjDET0484wT9CgBnFa1FW6pgosTE4AK+++RvQPyQmn8Gx9y9iXuzuPdsO72VR9CxcD6+geBRu2KNpEPolqDs5vYTZ8GXtm6iA3NfeDzdvN1FknUBoQKCqGnPMQF/5VwXr8ZveDngJ1JmaugZts8PYvXE3Wmorkbv5P2NkoRWvvlSuarTxSY46wnpOP8W0R6vGsL74yzh54mcKec7MLaFweC0uDZVh+95wnCuT45uexMnTjn6EfRnPZ19C/0YfWbIpFLl3fQdt1aVokz6tqfoyza51xOqzx2a9cbJ6EL1dH4KZjPfYnq9o32XGgTynpa1U/RBVXTnhxaF6m69Q7ImrV52Txehv9onq9OKCl8LAnIzi671Z+3JCsFaonNcygfdu1HjNPvP5FYHoCQNztQADagZ7T8LTLwTrinyv8xO0I18MKbEB6BNV1zkp4/zcQGc8tlvPQsdEJ8a7b6sH3jz5PjeRHhWCC5WOcqHKNlcLIPTLlQOODvdruXYsLSjIeXdkrEKw9I/r0rOwJj4Rr547C+OTeb8MZQ21zpU9DuwIQ1PbDNYHZeHNEw26wgJVfBmMerR+kbcDxcEKqNL3s0xDgjzR0TWDszXzKK2rxtjEAJ7YdQDtIwMKk14ZqUB6kYyp+rvU73/54e+KonUKCoKzVb2b0O+liuOavLXP4Q5XH2/KnsdYpky38tJx7S9LEgaRG78RD24rRLhXN8ZHssRHuan6L2HbmYFqUf7dgf7BJl01gqrL5nosG0LbS5h3jlN5zJSZiWc+eX0GtsMI3xFMzXtqWmbikdeYY5ISwWQGA/0SCE4P3+jIsyj/djQcx4P3fh+vv/+O1ouD+yO0zehJljfageMr/lZcl+qJtt5JZMcEo/RSlY6zsrfsweJQnfgdN3h5OZTdmXe2f+aZYyaOv7mP7YZ2NH2w6Y+5bzJ9Df5TWDR+LRMM8rO2aNsajFpGb+2IloWxR3P9HPrLHBNILNm0N20L2BawLWBbwLaAbQHbArYFbAvYFrAtcEsWsMHfWzLTZx6J0K9P9Lrfez48A+LgFp6JxRbHf4G/9wzYF7QtYFvAtoBtAdsCtgVsC3zCFuB/9V+kYCv+fggSu0nB3cnLBn+/SDX+jyivSdEpIOzCYIWTPm0T3AmQa4UHbiV/d3KNW0n3RnFc4U1CfQSFjMLVjc69lWOuD6at55hjBlKzHrvZNoFIKvoSOuNDaEIKfAjMOsHAtJNl6ffRhbHrwFLz4J7HWT7mQTQfOlsf4t/o+oTQPolg7v9W0uK93U4ebyXNO4lDFVKqa7J+mIfuq6VjwJjVjpv9N6r3a+/ZsyKAGR6WIpCUww8wndtVMDb1wEAHkQKc+U6LulqEB6IW5wVYiEHV7/4d67MjMLdmCPFhxfjte/+C/u4mJAvw6+O9AT2iaBYQ4CEik4uorZzQpbO7uxex3DUBf2HxmvsmMSFqvtUdkwj1EuXF5iZd4rm3pwWegW6IDQ3E5aEJRN8Vj4W6MaxJCJFlv4dRlBMI7/llBcD+xPdLOB5xAfv6ZuAd2Y++8LtVUZH3zOXmM556AD5ho6LMKOlt7pW2sEuVhA1QR3gkMjUUy6PTCh9REZPLwlN5lzAuX1ToI6C0KTxKwJ1gjWfqJqHflZQEeX0Gd3d3HLzr7xWmig33xr4Ho3DpzSpkeraj5sRpeO49AJ9wUWfLLMJjpTEYElW49rIzjpPl3RX65QHTvnZuCIW3rwOGcp4gG6tBv679gYF+vTx90dveqEnwelwyvb7xeoB1JWDRek3XbfoKXo/g6M38RkpiiSgYyxLb4jfor+hzqGZH8MXV/1qvY03X2ITHrdAvFUj3bDuM9p4aVdTjOQSjqIJI0M341glZStso0xrImerC4WEOBUema3wn/UxfXx93OQP7BVfolwfpAwjxWPPK9L3cpnGiyrFkOOMlHNyH4uF4vF5eg8S712GsoQcZTz+J2cZmBOVmM8p14K/ukDema4VS1z0gqsfXTmCovMVEcX4+cOBZJ7Dl3PnBhvDJmJzy07zS9vyRQEia9mf+DQBs6r3r+Qagct2v3yXxweZrzkOchLBNXqZur7QygIHenCd9sPHl+Mc/otrtGoffb3dssVIa1n0b9x12+lmm/ecRf4IQr5CPNQ4wSsOxex9yKiJ/7d5op4qk9fpmO9zbXdVdU0TxfHK4D1RlbzrTp2q/LX2LyPOJxKsnXkWBTKiYywrU0469dBx3iUpretFjAlu+DQO1UkE1PHoL3jlRhbnpSZwtbwIV0JfHRpEkczbpP6XRCIQbp6AllWZ1n8mMfBJEzluzA19NSoC7AI4EMg/EBWLt2k0KDwfkbBAALsVpO/Zl/oPTCPOPQqgAiOfq6rSNcDLHRKtjshGhX4bXG2rQJxMTCAj7+4+iqysH5S0NCtyNTswrxFh6aVRVkUcn5pAYN6Aw5LLAdu9drFYl3PGZJW1nnODBvG1KE/h0cAnbCgLQOuAt52zWNh4iyq3z86OIiChWn2DAP/qPcxdelQcnsUjqD1QF1sa+Lh0/0TcQ9PST3/8BAUm4W2al0AaEpAlZJuStVeV3+gAqnFLFlEruDIRT21um9cU8nb3Whg1pWXhEbH1tYRZUxGV4KDENv66vRHVTK5aHBnBSyoTXLS99Rdt92blX1A7d4suomE/oubesGt/KKsALl15Tdd7uScfElDdqL2ma2j+7bcLU5DFsWvcEQkKLFfRl/8T+2ARCwDuzd+PcpXc+MpahHzAArfFtruOdiFBRbBaAk4F+hPHoO2NiesRHx6B1ehAl2QUoFOi5TdRtOQHnoNQVU8eqA3pRdbEB+9cHYqYwFy2l5zUt2p/pMQ9mzMf+gyrHq8GN9DnPH72g5xvol+04Pz0EdS0DTpjXqNrS/1ytFlXpwidRXV+K6IwdyA0eQJWoAM+NOiY+eghwOVLdjT99+r/JRKVSvFsx4rRTSmygjgtCphxtsF0mDLWOh+JYbxXuXbtFJhr1YWN4pALA7/V36/3wnh6T1QfGxPeyrtInp0ekoTg1F1QMpn2OtTbpPRD6JcTq3eEh4/hkDIy0Oyd17A5c4xjLSEze44XqD/vy1vZlFCaE4UzFjLN/pX8/ULRJy6epuxP793wP508/r3liH0DIN0jUeF949yW9Nus288rypv3ZX7iWvUaUt/TkPAyPOhSS+Rukq6VeD7G/5BgsNGQMLxyvQJWMAdmHP1iyEYnD3loH2Ha5j/eQkT+Enk6HAq5Jm0rNRuE3KDIFc1OO8S7jm/ph4vJ7SHAiWprL0T8yq3WHx8y4wdRhE998cgWLxvNV+pVKx/QLZ8tOoSjdF7WiAM02YtSBCQkbH8Z9i57AxrsOY2NALMaWA3CuXFZ8kLyx3kbPNSAyMhBNnWM4tOdJXGsqh6dMNuOLx83vNl6Y3x3XuIKFBcfqLHnyM25iyQ9J2Y/Br/cqLvd24S6PragI8MTglZNYm7xGJ0wU/83fI7N2EZ1zXc4yMnkw92h/2hawLWBbwLaAbQHbArYFbAvYFrAtYFvgZhawwd+bWehzcDxxlyr9flY5Ifw7Oyr/eY05/vf6rPLhet2wwGWkxwFpsfLfeyQQIn/TyBx7zMhEXDvYFrAtYFvAtoBtAdsCtgVWswCfKXyRgg3+3hnsyxGhedng7xepxv+B5tUV7uNteggYYh5i0jGZ7U/SBOZh+62Ci6td2/Xh7GrxPsv9qz3Q/izzdCvXNksgG4DT3Ae/80EyAZGa9pOaFGEclikBAL74gJ4PnvnQn3EZTD1yhQf14OfgjflfTVX0Roq5n3TWCfzeKhRuwLePk4fV1CoJ/X4S923KPynECwuejj9F2gRYqr3sUP/zi3SDu8A9k8M1CBPwaUPhf0VF5Xvw9esTsGgRkZ7uCInzQZoowJ6tHZY/W7yxpTAenRNTSE/xRaC3HxJzfbA+JQYejyfBvawK3v5uAlbOoVXAEsIUged7VaGPgK2H2xxC/AMFLBaQRq47KqBDU+U53J+WidTlKLx8/jWnOcOLChG1KRej77fB020Cv3mpRzvwxFhRJxRIisqHkWsOYlTUB2sKNyB/eEhVf5+vq5R4bgr/Fgr461AlLNBPfq9ZUwy/uRnkZz6owJSBm8yFoyO8Rd3RAVCFR3nhqtiDgVBVXdWEbhN0Y/ksjbUhKToLV178mUK/i1Vd2LjrW5hKqnNCJHrCCm9t3TNOcGWFwx/ZxbZPn2t8gYmwJMqD1mDaunWfgV4JBa903BrXbBvfY75bPwmKUsGP7Zbq4AbAYf7Yjs01TF4NkHW7/odADcEl5qUw7zGnkmVUkAdiIr0VFDT5IvxrAkF5QsELi916LvczDeaXn6ZdmPj85DGTb+t+K8TD/YTQ/vlX/12jECxU6McvCtdazymo5zGUgpLts+jxTkPvpcsK/Lr7RCMkZ60TELWm39fZjAUB1TO3fUXaTqiCv9bjZtvdMwUpSa1OyM34B57nHnUQzeVvaf6ZX6P2Tfube1rpnk3aLD9C9kNXPwR8zbGZvk6zqZ+EfrnsPO0Qv3s3IhvmcX/0Pdf5TYLZkdlHQEDMGq6OV61qZxOP5WDyb/Z93E8uT2/yQjukyKSZH7f95GMlS99Nn1Z1ttSZzhVRFnUNz4hS6ZzvPPLiw1DZMoY4bw8EyYSKwYUl9PQCPuJTxwYWMDs7i93bIxWoo0+K2ylw5a86MDWzgNh1RzA3Po4LpZ26VD2vQfXPwdFILHm4ITw4SiC9UbxR0Y46USc93t6i2aBaLdVo79q4JCq2R6QNPajtgu2RAHH4wjLOXT2noN6DW3aqImhYbBpCpR4+d+xVUEl86USjArOaoLwFB3vi6YQ8pOWl4b0rH6pS8zihtMa+blwT0NH4gXh3D1xsGxSldsfkAEK/DLx+MBpQWS8Q7cAMAv091a97LY1pnc2J80NC+pNa56P8PRD357moOreMvJh5AYhF4XygR31QTd072gYJNLLNMw8E7KgYHzMzhKNN9Vr2Xzl8QO/PwIZmQk5eqijb+wUhLacQ/+vVX2neqNI6MPgOWgUOZCC4FyDwJAFg44ONQnHXiON+CFa7b7oLuVv3q8rugbAo/PjqZc3PX+YWwz05HCEzywIJO8ZtKeIPogOKcfS909i1I1whxDGvBgQJnDoUPaCTG94pHUF+zt/g/VNva1/6cG4MOltHkZ6+DScvXNT7XpqtwdyihyjXz2leWbZj4wvITNuO147+zAla60F5M36ue8TjOj9Inz4ncGxG9jZVNTX94rrMAHT2O1S36UvSw3JR3V6rE0zq2poVaH2nrQX79hwS4Pmk9vVsYwaiJKjLiRAm8JjxRcY3cbxDsNM62cmqfEt/Tn9n/B/HFUMCnpo8mrQJchLE/o+3+/UapowjvAYU1HyiJBEjbrk6QSkiOFzLk/3LgneY9qvMF0HgAPdapIpS8HMn63UcERruj0ObU7A5M01XCCjw9lE4t1Xa2jdzivBWfS2OyMoCLO+FqHi1HyemPLN/F96s6kTP/CSev3JR62Ro/l6dzBLg/zaCUoZxUqDx8Gf90HOyV21JkJj5YB309/JRANTcH/cTuA0PiUWWjGM6upp0zB8TEoa5wD3gZJeR0Q7tJx+LesQ5yYJtwxr27/lb5Gakoqe/GX9576O4JBM7Uh5/FPdFJSu0bOIS+jV9HK9t6j6Pc5LDyyf7kL1BVH1ltQGGSbdovH6tTPNPO46OL2N4pA3zQ7Pw8ly6DkxnfPZPbI+bcwGOhxh4DYYtQZvRs9ircRjPWjc0grxZ82P2WT9NHWTdoXo2onyRGe2J5YCNSI53rEATm9iuAL+Jy3Zw8aIDzH/xxz/AtHehc0IBr0c7xCVvw9WGFt1m/89AgJrHDJhrtdeazLWoq3GA+5ycsXHDQ4gJCsepU89j1j0dMbJ869mR4/iTkmRsHjmIdq9mVcpuf/9d+KzbC8/0FB07fBp9o9Ve9rZtAdsCtgVsC9gWsC1gW8C2gG0B2wJ/mBawwd/Pf7l6Zj0Mr7DMzzSji/MTWOo695nmgRdPjl7GA1u98LVDgXhiTxB2F/mjJM/x4vb9W/yxPd8LUSGLGJFnV6OTjuddn3nG7QzYFrAtYFvAtoBtAdsCnxsLmOcMn+oza1oAAEAASURBVJsM3SQjNvj7IcDLkd2dvGzw9yaVzD786VvA+iDTqOaZB+G8unX7k8wN4VA+pKxodMB/t5O2gY14Dh9s2uGTt8C6vytSCGC1lPnwt7HZoZ5m4rCuEPjiZ36OO/r6l65TnTLx+Pl5LLcn73IsZ2zNp9k28Ib5frNP1lEDON0s7s2OW+v7zeLe6nGjSHqz+Ld736ulxwEOwZ3pSS/0dE2poi8VgPnqGFtGl8Bq0aklssR7N8rKTmByfE4htca2aXgKRH61cgwEhEVEEoEC6g4MTmBWlji/UOrYX3ZhVGGUrHGoom92YpguW19fNwyfUIHa2ieRJSAgl0WuF5Xg2qYx3Jfvr0u5R+akKjRClUCjFEi1vq2i6vrea9fQc+oSEg6Ho29SoBFRlIxOHMSiOzAgYDFh5BPHT6NV1AaT730QG7u68S+NNcgKCFZTVE5PoHxiFOtDBLiSZcm5VPypbdsw2d2P3opzCscwIhWICRKbYKBffp+WP5AYWA9GlgVgmXDAKdzHOhY2/yqq55s1b4RfBueHFD7LFHaFcPAnHQxIeyvpWuuugV3vpE8xoJj1mgRFWa8I7bA/MenycyW4l0AWA/NhDQaS4T5rfvndel2mmZ6yT9UyCcoR+j16yrEUO+Nag1UdO2xnFoIz4pzgGfO8GlRq7sGaFrdd8zyTvssJ51JJkVCVgWPvygvCb89XK8Q3VOGAIp85sBN98QXwCggCuhqctjLXIfTLMNRe7kzXHLN+0h8QJjMTdvj9L/ZFoWkhExmRv3ZC6avdhzUtkwb3mfJaCfq1nmO2gwNC8ev3fwaqSBN+JcxrVNJNHJZ3TuKDCqIZVWZz7Eb5I3SVELfF2TbNOR/3c6CjQeuTKUvm+eMG2m1DZiAKpw46AbuV0pxaLMRA/xyiQxdE5XFewcgI8avLUxuQnjSO0Lk5dAgYRwX/kKTdCnMyHar+UlFyV8E6DEodOff+y6o6G5gcgMePfB9VYuNiUQ0dnRnBYEAtesbWaD3cXhiJcKlqEwHx2Jqcrlmqn0/EVE4l2ofPIXxuEReujiMnqRBHz73lzPKJyjJVDH6t5goy731My5Y+rW1alIMlUOF4fmBZ2ukkoqJL8I+//IUuTW+gwpSYOOSK4itVfhlMOY+EO1RW6TOockp4liEhoAdt0o67RA2egf1GYeERVFQ5xjYEalnHCTjPT3nDZ24n2q+cQ+fgDBLSFrQPeOi+CFHs3eBUS2Uey8+8g79/4uv4p7dfcfYpTD84rlBhyZr6y6oOHotonbBQEPck4oI3KxS8P/8rOLwjQ+Dlo3jvgkORlGkl+Ljj1++8pDBmWYNjgkGi/wAGptyum4hBuJyQeWRSJl47fZSXFVB2A0Y90lGQGoUkGTObfm5XYgLePPMbjcP2kvl0uoz7+hQ09VgQSPzagKqbE/rlJMH+uk7EZj0Ij9k2HD1zRgFX2sjL17EqhCYkb0yL4K8pl+KMcCcgSyh2KnefQoRmHEgwvX1QXFN3narhTo0MXDdGXPJ0TJag72T/Q8CZ+clIO4i9wQsKu8pMHrxbdkHrtskHP6mAGhXuiR0lf6v9IvfRz/v7hqAgUfIlaTEw7YnJIUlzFzZt+IrGpa+zwr+sC0bVvL9uQM9j//HgN7/vVKRmOu1SP0zgtbyWG/T+CQmfuNIn/xi4oUmUX1kPeT5Vgesbzug9E3L95Uv/E8UZYfjhb+o0mb8o2oDny8qAZV/57ofXLp9F6fAAokUFmCsKnJ2pw58cfAZhcYmyRMCM3KuMRwIeFBXkZrQMByv4WvnBpBSWfYBHA4amShEsitkJMi5akDpx8d8dbeLuw/8Fl6+eUDsT2GebihcI3Kgcm/tKyyqWPJcqfE3APjmjRFT+y7G00OaEVK2TLHifRbnbkLl1D6h+/tZL/4z17rNY8vXXMiqtq8afeQcr9NsuqyNkPrsXy22j2oYN2Epl+qbqD38zcpID7Z0xEYehqCGtO6xzT+w6oOkEpKWCitaciFiUGY6qZkc75z0Qmg+JGtQ2zO8G+uU26yVfE77uCF8KUGV2d5noY/wJ45hwq+Mh1h0Gqj1zrMeJK4v3tejvLI4jqa5uwF/6qbiYfFw+9TJiBYTevXU3fCLc0Hit1DkW4H2a9sN0TdvgNvebCVYmf1QaNmMdqpdztYBagbZpG+/9h+Dd3oeFvBBEzM7jF41vYXOeG3JFrZiQN8cF0Zv3yUoQFzW+SZvXsoNtAdsCtgVsC9gWsC1gW8C2gG0B2wK2BW7FAjb4eytW+mzjeKTuh5dMCv0sw8JkN5baT3xmWaC679cO+uCb94QhK9EXQX4eq+aFxxjnwHp/BYAbuxZsFeBVrWUfsC1gW8C2gG0B2wJ/fBbgf/ZfpGCDv3cG+1oBYRv8/SLV+D+CvBq44pO6VT6kpVqbUWKypktQi8H64NJ6fKVtA2WZB6grxfm87zMPXm83n4SyjfLU7Z67Unwr0LbScaqZ8UUFMNfAcw8UP+BcZt16nB0ZoTYCE1S8GxeFQNfAOLdT7q7nf5zvBjBbKY2VlBJXincr+xLiRNHVL3RF6Mz1fFOvXfeb759GfScw92kFqnBawUdex8AHaxNFQdxLlkRKCobv9Dz6BZ4tyPYXJUMP1JTVK4SRmSvqhwIEtwgkk5jig8amSeQUBKK2cgKP7kyBf4obrtZOCsTgAa+cME2HEC4DwZoUUckjnDTQX47kIC9MtE2gWwBYQrA8npnsh5ikElyVpc8JJJVeqsKX4x9H1jNHcGTNGqzfPYxOqb8/fa5D0+RbXkeewOzDCjTxWnwxT74CY3C5dSocRgxdxv8+VqOwe6S7p1w7GNm5KWjsHcQavwCFk3omR+ERU4eAbu/r/KIV+nVe1GWD9cAK/UYQmu68gg4BpgyExFOMj7kT6Ddv8+7r8mXNwkrq8NbjK22vVneZx8f3JiI0SNQEpUzYV0wPf6iM65oWgRtzX9Zjxo+xfiU98qfwjUlUoMzAlda43Dbxrfu5z8Q3+WWbJFTd2X3BCfswztDIVSxv3ohn9/QjOtYX5y5+uAS6SZ992+7tf+OEzKg0adQm6X8GB6XAVggeft7wFzjc+Ebe7zd3hWJTeoAC6tZT4rJ3g6+n1u5BamSqArDm+MXmKbMJTuAISgnA9oA1KHSfwMu//Bkidm0XADgQ070CoK0QDEC07oF/cELArran0rjxpbze8kQb3OL+XPPUc83xBy3b1EpwqznPqlZu7L9Cdj6yi/nbkrPjI/2Pq0o66+vM9AguXn7uI2mstoPQZmxmKubcRrU+8r6teaMC+Gp2Wy1Ns5/latL6/pq/vk6d2MS51U9Tj5kewawQr1AnHGtNI2b7LqzNGBfVzh4MDM2hrmVAJxIQtDxeI3DiUjOGR0V9XZQuCThGrL0HnQOtmJY+fE4UyakmPL01DGXv1CB34x5VrSW42SITIAZbzqChuUnVf3ms6u3TiJ4eh3uAP8KjF+Dn4Y/6a51IiY5TcDhrsA/vVjeK+vSwKpYmHFiL9dFbEJGYisdCAnT2JJXRY3MXVEWbQDfv80vb7wL9Ju+V+wpSZ9QPX2ruw+5tD+L42Vect1wsqu1UDuUPVE4so9/gPQQuzTknQWwq3I2p2TpkR4rvGQ5Bd3Wn83xuXKxwqCevefwZAd0q4BudgIpL3eqnOJ5NCE9SaNDNrxGRXu44fmFc/EQzCNf7hO5B+aVXcGTztuuUeyua61GS8SCOlf7KCVUv97WL6nK8QqZHz/8Qy8tLKEreg9PN/wOvnruA2OkN8F8zjLVRT2C+6yJ+dPxthYlHZ7pFDTlCgVVCt6ZvNXWC90Al3+l2mVDzAWzYJ8skNkl/eO5alSoxe3l5qX1Gp7ukLByTQ1j+5W92q+LrjJ9MkpmfUwVZKjgf2vcPmhYnChIgTNnyqNaF7XsitCzuzvNFWJKvjvt4/Xu2hCkoyrFAYfoYxoamkRDmrSqlpXX1MhFm2Fm3WB9YhznxqrrVcT/GBzItBtNuzL2yXRZ5ZmExNBy/q3xH45hzCO5SCd58Zz1ISvdDZeVZBWynZ9rEN5/HfRsErLx2DvvygrX+M236Fp9NISg7+oITpKRy+PLUIjKSRBFXxhDrinwFcP3Q7/M6ycG7nP7epGPyyjJYWPZGbsE2ZMfO6ASm1qYPfS/PN+XEGzETOWgTEwjrEr7nK0iUrK+Jiva+iGi81tKAppkp6QOysNTZhjF3f4QGu2F4pg9nr16SNs8+qxXjkx/ml2mmZQQgMd4Xv5YVDHh/Q03TYF2iXb0Evt4WE69qwh57j+D4q7/QsjT9gskToeX/euQZbJCWmyJjHd/Rbkz4B6jCbnhYqvTtbvCaGsbXM/NFhXlI7Rn81C6c/z8/VTVqtk2CyrtlMgrbx7inA6zdEZ+E1PxUvPcfxxUyNeXI6xrFdJMHftLO/G00PeSArTn+O3G1WttKy9l3dZUFxuEYkH6B6cXHpGo7NONG+ggC/xPiZ2gr05Z23vUQ6trEjlMD6kton8x1DjVqXtvVJtxnDRzXmDzHhgtYLis28HcVAV+Cu9bfVx1VwzqZ6DFpUxMLG9DWUapt1Ms7BKcuvKJ+1moL63W4/cgDUdoWzf6VxkzmfN4HQ8Hd38N45yUMyiS0wpKdGKk6gQs90wjKd8PpdzsUxmc6tFfb+aNgv1Fa04ecv/qKTogz17I/bQvYFrAtYFvAtoBtAdsCtgVsC9gWsC1wMwvY4O/NLPTZH/dI2vXZg7/y/9VnBf5uzl7G3z4Zjkz5n+R2Q2qMD/YW+8r/RtMiFkD84/cfYmJisE3EZkpKSsBtCqXwGe3yMmV07GBbwLaAbQHbArYFbAv8vi3A5wdfpGCDvzb4+0Wqr3ZePwML8IHnStAvs8KHieYh5K1mjQ/H7wQ+u9X0P8l4q4E91nteSXV1NQg0sDAd2+9/GoGLKddBAneaZyrz5sky6FbgwJoWH0jzAfXXup75CKDEsrNCW+Y85r2nr9JZrgQuXANBkOEPHqK7HlvtO0ExBqvtVot7s/184E2IxMBnN4t/p8dpV6pMuipNrpTeamWwUtxPah9BntXyttKx1erlSvlxhX6tcUbnBf5J9ERiYx5aRcUxSuDVCc/DGGsuVyiCS3pXCtSbnR+o6qEEgAln8HN4YB5XZEl2+d8C7c3TshS2FwhL8BjjJ6eJinjWNqS5jeDYydOqqrbolwDkeoHqt1myzPmMWxS2U113MgS+QfEC4kzr8uTX5qtw8fgxXVJ5wC0VA+1rtG1EJaQiVZZIbx5sw6UrHwJihIvGY8cwWiGgyMySAhdUOWT8/p5OUa0sUND3vvBEp9rvtYVZ9PX14Ss7Q/DqSw71N2MbwnQEb24nZGbtQGJqH67VDOMfvlroUBKUBKztxLXcnro/BlevXa94a65J6Letp1QV6cw+frLNME2rOjzbD/cZuMkaf6VtA9KYYzy3QuCpAZkXwG32FSn5Gz/SX3h4emH5Az/CeBwoc/DJ9NiO+SJoOzExgbmWagxdq1A1x5TwUIE3pzV+YtxmhZ94basysMkL06Avpm8yQDzbZE/fJb0Wj5tA38frnDzd/xHol3F4nK/V2hbToqomYTdr4P1MjU9eV3a8X8JyrF8EM62B0C9Dmpfjz0STb+7LePpJ+Md7KWxMH97yb+1491KFwFA1PIzxxuZV4VWe21/mqJsG4OU5zAuDFernPlP+7E8ay950gsKMuxqMarUn491uYD/4xls/u+lprK+E3m4nUCl1anwUA90toOooA+scy5Qh4YAoPgv8y5dnT5+2jTu6H3Fi474TznQ18Ru8cZKBgdTY9qjSaL1uTO5eZ19OOMtAg/O93WhpnFAgk3U/IHgJKeInr7b6IS5uEknhIfBzW0TauiDUiXrmaGAn1q89gu2+lxU2J/SbNrQTT27YgPKmZsTEiYJmTb2q5hL6PXjvswqCYrQB/uvDcVfyVvjIpIfTZS04tP+7yIsSEFAgRTrtH50+hg3ZAU441HPQR4E2gqRxmwWKnhclV5kE0NQ2o8q+hHxZrzIEQjxbeUXbPL97zOYgOWwbkjJS8NrRn+H7G7dhz95N+ossp/hh7HWbQqS7BzIFKKSyZXyyF2Y912PX1ln10+OJPeiqHMWSuxvSC5exkH435jqbtC4Tgk1//Fs6gWC8pRl/fdchHDt/Qid20L9zPEsIjrAxJ3zMe7qpmuz8gg/6hyfh43YF8XO+qO7vxbfuf1TVUqnOSng5PHQJ90VEOdV21Z+5d6O8+j0t+b7xNnj6XUJtm8PfcCLePfd/D9dGZMLHQA92b96hMHFxWgEIOFOJ9cEtO/WT6VJZvkiWGYyJ2CLleh5UJTdqtQQbGYZGHfXYNzpEJ5GwzIzKKCdrmfD1Qw/hYmMt9sUmIi23EJOIR2X1K061ZILF6rNDvBQKzYnzxTulI2qnaw0zuNY+pUmxr3YPPIiLNaXavxF2ZP189VSHQ0lU/CCByPUHn4Zn8n7MZrSob+QYhPDoSmMj9mktbaUKurseZ1/V29fg9FfMBPu1HgHe+bCD8U1bJmyaE+eHYzWOyWlMt73jsnOSRvaGHVretEtM3A5UNzboPVntpDvkjf6eYwIv9y5MTi9pv8EHLFS+Zp1mWROUJXyaLCqyhRu+h+ioCswvxWLHlm9f11/QRgy0U3LaA9iSJuC55DV8yzdR23wFL14+pW1q3xMB2gcx7YHJcQQICBw82o/Wjl68ebFLFZcJClPRmOq2M1ExqsZNMHZd8lp4zso4Z2oe5y91OMceX9ooIKhHB073tCt0Ot14VVV6mSfj65k3qry3jy7gjYulCoqHF6Xiav84uvuvInFpFgtLHVgzJ5MAwqNkyYIpHBQV7jO9XZgoq8N/+kas9p9MJ1n6d4YQHx+0yESDmp5upAn0+1a5Q+mYvpe+zvT3Gtnljce++dUoeM87JhFlpG9TqJbq4cM+YZibGtUzHigOQtPgkpYF4d7A5DjE+S0r+B7suQGnrrziBKRNHWlvrcGmfF9VA2bdCt4QiOYzVeA4NS7CsYqFS3b0a0KYjFui/VB/4aLzcKaoABEcZ3vj79jM3LXqT1kv2A4zn16Dhre6ULgmBn3uIc6xkHXcZcZiB3aEoWThMJqWWrR/op327Ar5yJiEdcMazMQu7md/sC6/EhODeegfbJKVOBqwMcsbDwdnIDJkTtsn7ZC57SsCVddgx9bv6D5C9UPnr17XxqzXsLdtC9gWsC1gW8C2gG0B2wK2BWwL2BawLbCSBWzwdyWrfL72/TGDv/vWAv/X4Uh4y/98dxp4bkmeP4bHp9HsWFzqTpO6rfP4v8iPf/xj/PM//zMeeeQRHDx4EA8//DC+/vWv4/Dhw+jq6kJjY+NtpflxI/vI/zzW/5E+bnpf5PP5n41tiy9yCdp5ty1gW8C2wJ1bgH3AFynY4K8N/n6R6qud1z8QC1gfgn6ebylFlsxeSe3QmmfCWq4AqivIQAXCvE27denmF3/8gxVBCGuaN9tmR0N4hqqTVLR0hSv4Y9E89Cb866qiaNK3xjP7mF5NnUN9zeyzfvKhdVNnvTN96zHrNgEKPhg30BYBJ9cH2Nb4t7PNdAgSEAL5Ywqu5bUamEibrHTMtV7eju2ohktoioH2J8BGkL3tWpNCu+6zNZgfW8C6nCiMus/rvmlR2MtM9cfM/JLG9xCGPEGANQK+BeER6PcoQkdrPQrX7hJApRtBAludOjeAnCVRI0v3QpzARP6iJnl3che6B6awVmDfntYJxEa443JVLwrChhCaNYpfvdyO4n1PAV5BClpMLfRhKa8L09eWkC3Hh8Z9kZPwIIrSz2Pe2w158WEK8kQnDqLl4jASMvwRL9cyir3BXlMKMFOhb6co1z1fV6WgF79v2O9QSXRViaVdCP1a4T7ucw2EOA/P34/7o+/Rdvn1gC/hF5ff1Wi6fLjrCfKdytPWssuNP7IitM9TCbVxGWrXwDJzrT9sk0Y9zzW+63fm2ygSMx22P9Oe+WlgUl6faVIp3IQ1KTvUDyTKbHsuHc8/SngO/Rj9FP0nl3K3+ohn/Q+gvb8NhQWbcan2vJ5Pn+KW6o6hlm6T9HW+l764sb/mOpiSy1kzr8ZnGtCS1zcAjjMx2XD15dZj1m1Cv9bzH9vzFXh7iFpmfyv2538F6dHFqs7Jcwj8Di0GX5cv7g+KTEXVuz9UUNkK/fLYUEWlE16jD18tv4zLsHNDKFJE/XFiJgadF045dn7w/l++lYqtogRq6qwV6rf+aWVsYz350Qe+5gSprftX2qYN8lOLV62b1nPCH12+TinReuzjbhNmNBOWeE98mf6QadO2frExWJD9SwL+MjCOaR+udYCglVHK1cgfvO0UcLXFre0j5WqNY9020K/ZNzJyvYKntY0b6JeTAd4TpVoTeB/+opJOpfSYJVEKlgkAKbECFG8Mg9fVURzMCcJ77/dhuPEsFjMfQYh/KKL6utGe0o3ehsuoFRhwXtrgvft9JV6VJhuMBkSnbMO1hnosCyedLeqfr9VUqPpt/6QbMke60C7tmaDqvH+z1NvDGBdl0FDvOcSmFioMGZWYhu2bPNHdvqC+lSqZv/v5/1R1UwKNXpLmNJZwd2Qs9kbH41zveZS3laliJ1V2f1FVjSstnagWBfdLFcfV3xL45YsQb6CodC+NdaBwnQOMi9sZA68umVySJFBzaLDcm5eCb1S4Zrva2nwWu7GAo1fOITHofr3PyPhB7Nj4HSwc2om86su4X+5nz64D6Nl1N+reOKZtbAHL2H3vd/HqiVcV+n3uvTcFti/D5oxchAYGISUqFq2tjZovUyZUADWhaN1uzLp1a39nJt9QVTl+OA6nZEJVyOyMKKuGoMBbAEdJJ3VNDgg3FohPZP9CaHJuPhjFdz+KxOAqBxSauhmT7a1qV0LNBIAVRJ1wQL4G+mUeCCsGyzKFHaIAvTw0gGG3ZVwY6EVWnIxl495D9NI8/Me7tK8KX2pAUog3jleOKaD6q5OOesZ+3kz4ot8cHhvS/of3lh07o9dm/eR3Ao8Ma/224uSVV1XN2UyI4KQLwr0mEO6mqizL1FrXCetmSJ9OuJU+laEkP1yvw22On7dfjUbpdJn68ofucygUU5E4LOYxBZIZj8GkG5gcgIjicHh0RzjHoGYs6oj54TvvkX6QE3dEFxVDY31aF0pk4k+H5DUxyk/zsn1vOJbnl1GYGqoq01euvqJKu7V1PTresk4G4X1sXBeAnuEsZK9Zq9DvoKjhd9a8h+L1e7Amc62+hhor8KW49Qpm371uq0DBJ1DWL5OqNu9VBW2OP9JyCpEkys1vVV/EutRJ7M25C1j2QV9zB9bnr8Xr5x3QuQGEeWcXG86rz2NfTN9mQOQP71riiMp7YWGQrILwN2iK9MRUVBamPH1RcekiBpcW8cTO/fi30tMChbdh7dpNCv2bvj88dBGRnplaZprHjdmoqGvWa43OzaKiqU3L0rdwDaYFYmYgRM16Ze1zTH7o19g/bXzku4iar8W58irnWKo4ZsEJNRP6ZVwC1XcdCsGJdzoQ9eDd2OXVh3PNzVJWvgoBM5+EYnm9jLUlqOvrQJh/AoaH+jHXPY/8oh0or6p3Kohb68DAlJvWs5HJeR1LsZ5nziUi2S8ZzViUSSUjCg03d/Yje8se7GvP1LEc22H0RI7A2F04VTmIGbH7wZ2POtXBzXjB9OW1jTLpbGFMlYi57wnxRWUXquW7Gx7f/LdwC7zsHJPSTjyfdf/4u1UgNNzRsyRKRH4YnltCTVUT9h16Gu2t1Yj3fwgvNrwHf48ERCcexHJmD2alThUlS/sOiMXFi69oWdiKv6b22Z+2BWwL2BawLWBbwLaAbQHbArYFbAvcqgVs8PdWLfXZxftjBX+p9Evo95MKGzL90dY39XtR/o2Li8NvfvMbbNmyBe7u7noL/O+Dz0oYwsPD8dBDD6nq79mzZ3Xfp/mWm5uLJ554AqmpqbLyVuVHLhUZGYnMzExkZGToMyDmlf9r3CjwP5q0tDTk5eUhNDRU/6+ZmnIIDtzovNjYWOe1/P3lGaNca27OsWLojc7j9dLT0/V6/I+I/43dynlMkyuspaSk6LMtc84GEdP46le/qvfZ09Pj/N/0Rnmwj9kWsC1gW8C2wB+GBfjs4IsUbPDXBn+/SPXVzusqFjCAwSqHdTfBLSsgcKO4v69jBIVWUp39fV3/ZtfJeuaIggw3i8cfDzcKVL0zrxvFu9VjfHDOHzoMBDwN7GDON8f4nUBe+jbH8t7muPlkPANrHdp8WAGvlYBRE5+fN/shZ+ISslgNtDBx7vQzIiLiE4N+DbB4p3n5tM6jqmtokJeqlJlrsLwI8Qk/4VRcNMdu53NH+PYVl5S/URoG+rXGMUrg05NeCAlzQ7OoPBJCGysKk2WHCUZ64ErZmELAkxOLGBF1OS5MVFc1IdD6BNIyR7AnJw7tIw1orp+Cd5hAZwIFX722iAvVIyIyt6hwb+uUl8BgoiqY/ij6p2vQFeot0NuiAJWzmJxZBIEcj45qUZuMwZNH3PD++x2qOOjm3Y1rAsYR1EgIqcPF6mFMSJoELqiiGOftgZ3FwThxcRJdvdPOWyPIZeoFl61nMCprBApXC4wTKJCcVfX3y/GPXzd5IDfiCCLEFj9u+4kmsxqUb72GtX0TkqptPI4xWc56tWBdmtoax/gFQtxzs+ux7CbLt98CPE/gtq282pkU01lb+CQ8RJFzbNwBi1lhUkK/BqLkSfv2zOr1oiK3X+er+CcM0+LAmZMYGAwcUzZXLmqq47hQdUb3843+ZLrHAUsyT/zu6nuZlrlPbvM4X4R/raCluY4rhOSanvPiK2xYfSH7MWODpv5yJ/RrTmO6BMMipG0YMG6o/fq6ZIXrWYYb9x2+rv+xXs+kaz7bBC7ma6VJNQSqDPTL+L7RCQK9OhQyzfkrfRK4++m//WClQyvuow1c+3O2o91eW69rAwTs3Dvuuq4urJjgp7iTisl8MZh6YeoN6wZfrD+cYDPS14W68vMfyQ0nBd2ovljbgOvJTPtG5WniczKA62SCtflB6OwLR6jHFDJSwzHiloO+K9WYX/TAO1dHtJ7lC6A2H5iNtoo3MZQk4OKrHfDbG4+e032YnBhBetIjCAoMBWHE+EAPpwJw2sIMxgRwXRaFTzdRXj935nW823QNz9x1L/7x33+qoGNk3iHck9qO1851K8SYkLcWA10t6BlPQWNTFzZnpeHECcfkoe1rvomm4Uuobm5Um55ra1HANStrp06EIjhKSJC2N7Yk1Nc5NonpyUWFXP3Gy3D2wohCeqzHX7s3GsnTczhVPobEXB809IwhZN7hd7cGVuDMhfM4fOABnBSglpDtuHsvDm1ch3958T2FitMXKjAugLN7YgqCujvQe+YEFvzDVSk09fEkVL/+Bialn0iJShFwuUiLoravU+HllOg4/Oj426Z44Dr25v2YiSVmLDW75InmiRY9h/1JasoaHO1qRdPMFN48f0qB6LLRIWzMX4dCqRcEY8vPvKNtljDnOlFCD/Xx1UkoYXGJOFHRgJDgeMzOOtrwQ+tDnWrinHiTu9ZfVIc3oG+sX9RrJ9AzIIDhdBeazvTBR8BVozxO5VLTVxHkZZ0vSPV2wpDM8PpkX6RkBWBxTQhi/bsRF+uJgthHtJ0b6Jf9XurBvdhYuBsVZcf1PvnG+l+SekR9IbePNtXrvZkVP+jD16Tv1gliXoFZOoHt6W1FOFl1RSaXjeHvn/i6pvW7119QsJIqs6nZf45f/vJ1BT9fPN59nQ9hvWgdcKjLTg5M6u8d9hH0Yxx/uwbjb9kHRMiKAyGislxVd0KhyM0bgtAYICsJNI8p9Mv8x/p4IyzAsVRks/RDX3v8+3j5zbecitnGr/M6bNvDIx6i3FuvSr21DS1IDe5VleDxkZ9hqrUSldNuCPQahGdgPl44dVTaTh2O7H0M1Z0XcW92oYLhCtHW16iaLutFWmgOXj1/ErsK16M8Lgyvv/wfonobIBOltsFXVHoPHfxTvHnqZ3qrCQf34d6ENRgR8JvpuAbav6KqTlXxi3feo4eXu0OwMFWPPxO1aLZ33gfL4X+9+ivEbN+FhzY+ihNn38BEpzsSEsZUKZoA/T+99baukDAm19m9tVjbNNvz8uCYtusndtwnKy506QOhR7ZKPRH145XCgLSLmnrHqgzuCNVz6eOy1z+qquQlIVux69AcfvuerBoRea9O8NiYVILXT5xXZWbWY04w2lz8CHqHejE2OoiIsEF0iRJ6UZ5j3EwFZ18MIDwIzrrOOkCg3qMvD0uB/U5VbebRY9kNVQNXEZqTjuZrjj6bbYehMLkYPy39f9UPTMy0oVcUdwfHZhTAz0hxx7EzF7QfYfpWf2+2Cf6aEBDVjwWP9Rge7UVlxwmMeUerHzYQPs/hOJx9R5fMV+GYpkGUrLvaHQ+8FopLEJi1FnmiWF3TIcrUI4PYmTeE6suT2BHdizfOj8AnLFQnhzE/42W1CM5PdI6pTD7sT9sCtgVsC9gWsC1gW8C2gG0B2wK2BWwLrGYBG/xdzTKfn/1/jOBvWOAy/vbJ8I+l9LtSCRal++Lk1WnMzMmDuE8pJCcn46WXXkJqaqrCpP/y/7P3HtB1Hee59ovee++NAEEQjQTYq0hKlGRKlCir2rJsKy7X3Y7tFcdJVq6S2LnxTeJYV1527LhIsrosqlLsvYAEAaIQBIhCVKL33v95v8M53Dg8AEGJkk3/e9Y62G3a/vY07P3MO7/4BZ566in87d/+LbhfV1eHlSvVymxKfXfVqlUoKSlBTU3NR5Ibfqf55je/ibvuukuEUerr6yU9nRjfjT355JMCBefm5iIzM1PytHHjRsn7JTUhe3qaX/6uOoLMmzdvxle+8hWsW7dOwixbtgy33XYbeO+1tWq1PjsAMIHfz33uc3jwwQdB6JZp0Q4Mx/ciVD/W70uupmaBdh944AF86UtfkrxlZGSAed20aZOEq6iwrE5lDKP3CVpv2LABX/ziF8V/U1MT+KOLioqSa9nZ2RJvWVmZrFypw5pb0wKmBUwLmBb4y7UA+51byZngrwn+3krl1czrLBbQgMEsl+X0zYB+rwfq8h8ADXMZ95kBNo782EhHwIDXjVCXXFB/CLYZQTd9/k+xtQcLXM8Gs+VzNtVA+jfaZrbwH/Q8YbQVSjHUFsjS8WlYy1ZxUl+/mVsNWnzYODUgNJ94qN7I8mYvzHce+ge8esgCScwnro/Tz7YNwfjDOxalNGO6BJ9sl6m2hY/oXy8Pbgyr97n8+Ad1ts+QyyUPKhXB8eg0xIanIP/seQEblyUHo1Ytj710uR/iJhxQo9R8PV0m0d1pUcWdGnNCiVIaJKjh7uKono8DFob5iuLvqrsfE6CDSryEu5ZEuiDHYTv2VuxEQFQu3PrqoKIS6GHEPQgBQ9MY8Z2Cg1KzbFaqu7QPYbmGSxaYl2DwhZo+TI5OIejuGCT1j6FXKSGeUlByg1LHHegbQ6ZSE6Yj8EWnIU45UH805MxjqqsSstQuYtP98IoMRe0ptVT4hscQ6VdnfUa2iuFs2xqdLwvoxnJJmIPqbTUKmibwRnto6Jjx89kuzbpoVVtm+MXx2dfkT+eF27ngZF4nPEIgKiPtoTnbWt0W0y8hIQK8GgBnPgj9sh3XwCTj1o79AH8EJ8+cbRXAq6j0JWsfQH86nN7yHBV6GY5AMuts9g++iJZjZ3lphmOe7KVtjIsDXA3Y6K2OhGF5nW0vARqtDEx/+rlov/a2fC7h8aXYmLAVxbXlVi9zhSUY5qagdd0Xs9wMXLoalraNTcnAloe/LGqp9vqfBZ9+VNWva2fb26rU8pj3RnuwznZ0eYo9qc5Y09Joze9cO/bSn8u/vWusR5k+6fLzjg2WckvY8M+ljzeWC12eWO5oOzqWDf5m60Ps3bM+x7Jv7HcYB8sZn8mm9X9jV5VdhzVuNUiqz4V4OmEocS18e6oxMTqG9DilQqmUZJUAJSLV0vWOzalwd+5ByOLNSPWsxcVyZ0yPDWCp65S0mYynd7hXwfut6Lo8JCAo2569x84JXJqdlYu3C05JO1Zd3S1AHCaDpZw/7v41HAx9GYvH1ohSbXWlRV35rse/gSM7n5X63tzdB/9lizFQ34y+8UoMK7XSB9dswub0pSBAS5tQgTQsIh4TSun9kQ1BCqCzwIBst7vbFdzm54wlCjg90zKMwe4ggZX1/bsoMfF3VT/Ividy2lH6CMKpbPe9QlbAdXoC/gGN6B0PhJo9goqBTuw6fUgHF3+sB1TbJRx8VCnt9g9aJhQQzK9XqvN0rNdU4+VMm8ttraJu6huRgRVJvgI20g/H3lqBl8fcP3KuFdsfDpcJLjzH8vPIglSBXql6yzwleXjJjzDnfdHxsl/X1CCAp1dQqOrHuqStpAque9xd2Og7iXeVcvO9qzOwfvEq7D17BOFKpZ6TVDTIy37JM/Ar8Cnywb7Kd5ESOo2c9DDpUxIjXJG58jGcKylglkStd/uWJwSEvuPuJwSqZF1YkuwtAGxiWj/WpfvCN9INu/d3SJvVPeWIc3ndM8aSHNeWnT4sEPfbL/1M+isq/X43a5kA3t3j9ZIe29oFCY5oVSsFcHICn52X32o0eu+GS18wjpx4GpvTovDbA++KvQL8HXC6tlgp4FpesDOSgiL1LBsLMa6UjsvrB8U+nAilJzWcU3DnAwqqPtt8NQzDsR3jRIqxsBZRe91xT4j0Y7ovox93V1/U1FnaYv6fQmg3xjdTyidB+7qGIVH+JWRfVlmOxIAVSpnVojDMOmB0bG+rasZEjTVV9bEsW5mLshERuxoNzU+jpsEfK1Scw8NBSMt6GEWqnMVFdSJwVE1CUuUtJWIHfnfwd9j8iBeGalyRERyKn6vn9vjmu9E7OCDlkOAsJy6sTl2KKI8gLAwJlGt/3PeyZGV95iKUKuiU/jJVeJZ3ljWj44oHd2VsQX5FmdiI9Wp0oA4tSkGlokwpE8enW4F/tochK1Sdf/2XeGzjViiiFvvLLeNTUfxdHI9njh0X6Hd3UQW+sSgLFydGpR1l+Y5PykROwmKphw09HdixxU9N8Lp2wiQnaTGtsOAYBSRbniPVrVcn9aO6eQw9iVMoVAD7gxsjFfA6jU1OK/Fe6atKBflTcIlJRk1VET7/eDSefekwYuInRHlbK623tVvUhhlf10SwaoM6MTk1jQC1qsCISovnqeLeGeOrzOQgE8ZoL902EHSn+i/bg9TELGnDLtZYnj3bAU6o2LrxUZlQUVFXg8bWUek32N7rvkXbX09c4rFW5C/Jd8X2nFycungeAWrcvHRqM5r7L1rHMDosy2+d6sLZrtDtWPI9VHacRvu5E9gWFozn9r8n/Yzv6iQUHlXKy9keuFAygkc2x6B+PBN6wlH8skfRaAeI1+mYW9MCpgVMC5gWMC1gWsC0gGkB0wKmBUwL2FrABH9tLfLnd/xRg79pC7xw9B8W4mt3huJA1SDar0yMNVpiQn23mWo4Yjz1ke5/7g43JKtJwDfbuTo7wMdjEvlKoOajcv/yL/8iSr8EZr///e/jmWeeQXNzswC0VJsl6NvR0YGtW7fKRHUq7T733HM3PTt8Z/2tb31LVHlHR0eVoMMR7N27V727snxb4/Uf/vCHiImJEeD13LlzaGhoAMWZ+M6PKsEEcSsrZ070Jrh79913yzsM3gvDtbe3g6rB0dHRaiWqDJw4cWLG9yK+O//ud78rYDD97t+/H/n5+SLcQVg4JSVF3j8zPqPje5Lvfe97atWqbHn3fubMGRQUFKC7uxthYWFITU1VIgqj14DTDEco+Qtf+IJAwoSs6ZhXDf5SsIaAMoFkvuMhjFxeXj4vQR1jHs190wKmBUwLmBa49SygvxXfKjlnv0zH8cQs7ukr5/VsHW6N+zqYvXP6Grf6uvHcDe/zKwenWBmnWel949Z2n8f6x0T1/s3Yfp0Rms60wK1mAQ5SbcGU692DVoW19UfIiI6wlgavuNX7vKahX+4TMDACMTyn3Z8LEKTzY7slKPtB4F8uFR4SFWdXecxoG9v0Pswx/ymjrWeDfm9G3DcShxG00OHYad7I/V/zAf2xe9BVclFHd82W8Ws1UduLHwfsbJvmfI+PFfTO1ysWKNU8W/g/Rr3wIAil4c15R3Ydj8ZnyHpwtLRYwNlo336ETFvU8bgEt6uzeinilYsLxQ0oqe8XWMfb1xlxCR5YFh2K85eVMqVSomztGMN6BSRdqCywLPMcGS858HCpRnnpgOyHhvnhnco8KcsEcAly+CsgiaMKbwVRBfp7YFQp9vZ7OSBDgQ9Ui3QcdsRGtSyyYjTU8sm9WLfh02p5okKBkgkeJnipJdGj3QQO5vLoVY0j8M0NFsCJNtuY02IFU4yQBkEnV6UgOYpwAUO4TH18YyOcW1tBNUdCt4m5D88J3+p2kXWT5fn8xW65z+GVFjXYEP8OqxJdSmgJ3lTgldHFT0bPqdhsqzJsDMt9Au/V7RdQWXVVTdcePM62mHAegRaCtsZnr+PU96KP9Va3/xqi7OqukJc8vGd7ToOqfBmjJ4/Qnz3ol+dZr/mbLX36YVqztdU6X1y+iYqvfDnF/pBOX+OLH2PbZCwHrHMHD+wWOFAraIdExcPVyQGuCnAiSGTPaeiX14zQL4+pTBmVuAiv//wpHl7jqODootp0gr/JT9wGT6X42FfVIv5s+1Me0za8/1ffP27tb1lGl/wwE1wBoOVo6wzI/JoE53FiNvsaVTYJvxP+fa/m3WtitG3Pr/HwMZ4wliVj+dXlgeWDfaqtrWfLoq1flkedhm17PVscPL8m1xtt/SECsgUrZdIJ9eK5Nq8YLu6u6E70xlB9Nzz9XZCc9C04DpwUFddlqW4YnjqF/pYBZMZ5IihpG3YfOmVNhnW6r38CA2oyhKtqJNds9hWAUsOBBE6p0D6mlpEXmLW4XoGF/fBclYzUwXqcvVxgndxARdBf/vanAiY6d3WibWIMHRU1cnykpBDfve8x9A4NCIRI5V+WP5a9xNhejCrBSxfVbo+MNMIzdAV2LHXHG8faEBDkhNP5fRhTEzOSopWCeLirKOlSpdPLxxvtcEVDfR/YN7gmPoCU8DqlRvxtXHSqRfA99yGnrB0O8fU447oA463NWBTjhGT3cFElzb3fCeVFI9jnPIAlE2oCigGIXB12D4YHKuHhGyXtHmFLdjS0B93G1dvxyt4/WsFttgkhictESZP1PyGmU9rJnsYg7Fi7Ru6ZbQjTYFzPHD+AsPC7kJEVa1UOblVtBtV/L7Q0iz9CvytTFlvTZDsc5+OLtSHhqKttQp9SoCDQSeg3J3ODAIisz2WnuxRwehiRy3fIeGDzjh/guVd3yhjg7Pl8gXt5DyyXjfWVaGk4gf6RKUR5tYhSP5+zm88U9hxV4GHAcpRVDGJiPEniJzibmXuXdfyqx5Yc17LP05NN/H0cROV24/rbsWphOoK9fQUsJQgavWYSrsMJcl9UTG1uU8rLtQMyCYAgcNtWZ9Tvb7T8f6Am4FDxWTuq+Z4t71MKuR7yLJvaR+SShn61P+Oz5Dgk5Mo4yMvPHx4K9tw8sQwvncnT3q1bXS95gorktW1KMVjJQvf3jaGhcVj6Aa5msDB8GGs3+aK5OwthQYAGP3VEBEMPHjqPTat81ccRVyxechmThR0YmvbEs2/9TOrM7SlAsOsEnEcu49KFY8CCR9BUdhEJGRtx5sJpPLY5B2vcPdBcPgXHyGQ8c2KvjBMuKnXqivpLOinZPrF5B85V9mBv0T7EOrsgJfY+UViua+1QZX0xspemwl9BtPXqQ40uwzoCjqNYjvQYkWBr0ng0HlqVhtpGd5Q1lyIyMBj+Xt6IXr4FYw11GO3vVmByDHaXl+D7S1YI3H1MgfN+I9MYVeU4KSoMzmo1BzqW6ba2NlGrjpkYwnR3i/hn/15WPSz3ZK8tZX1ZsmW7tUwxLi+3TKUCrSYRKKVl9suFFR1SLtmvnOspViq/LThw9LiU7QV+Dqi8rF5sNVnAYv0/RuKjcTL+Y3xjQ71YkxmK0MgH4NA3ALfMERn71UzV4nJtpVquMgsOY81Sx1jHP7FSvX7yyRRF66TkLJwrOsxorI51h5Mwzp4vlHzpC3q8w/Kl7cxrHE/Rsf+b6oxFc60Xtio1Xkdl7wKVvnOYE6ZbnBEYGwU+F13fGIaTePg/zfceSca+M6pMtJ0Sm/CDYFtvHZKj3dHWoxR9q1vgpVbUaMtrlLGSp1OUmhmyHC0XLR9fNQDMOE1nWsC0gGkB0wKmBUwLmBYwLWBawLSAaYH5WMAEf+djpT+tn48S/CX0+8evJVhv8OHlAfh/76slaWzcxwn+xqpJ71+4K8AmBzfvMD7MDacrhtQ7UfWB6SY7QqQ/+clP5H/6//qv/xKFX3tJnD9/HmvXrhVQlt9PCOS2qu9QN8tpYJYgbldXF/7t3/5NQFsN/TKdz3zmMwIFt7S04Mc//jFOnz6NoqIiHDhwAFz5ceHChepdygIcP35c4FqGIQz8yCOPcBdPP/00du3aJbAsw506dQpLly4VAJjhjcDwfffdJ2GpIPyv//qvajXPi6D6cGlpKajYS+Xf+Ph4Oe7tvfr99M4778Ty5csF1qVdmceqqirJJ8HhxYsXC9jbqL7jafvxu9A//uM/Sji+r2I6dISmjOAv80ilZQLRCQkJYFtIJWGCxfYUiyUS849pAdMCpgVMC/xFWIDfF24ld6uBv463knHNvJoW+LgtwA+U13MEdeg4sNUfJY1h+CGSP1vHj5b/8Yp9IIkfd+19wNVx8J8SfrjUzjYNDQ7r6x92S7Dto3T7C96/4ehP7XoRTmW1ojx2w4FvIIAuA9zO9UxuIEq7Xm9W3H8d8w278c92kmCg0YVUHTUeXrNv6/8aD38BJ3bv/6dr7iKxUamyKXem4Nlrrs11Yr51kXVs54mXkJO8SqILcXO2Kh0WVA/ifLE3fOsm4O41LuAYoahOBZq4uuTgTGMblLAbxpwhS2yfK3tFlka+kH8YR978vfxCkx4QpVIqQA47bgVVe7lEOAELgjn9TaNYHBmglkZ2kHSZidjYB/Dc+zWSDo/ffLkFwx2WSUcjl6/W2eRPJ8I5xEXA4rhwL/hEuUmczUdaJT+02QsGteUqpeamHdUNuex8e1OtgDVxoSH6kloWfgmCsnMF8H9sWxhiPWKs12bb0eVz/eLlqHzeslTTpLqnlCWrRT1xl1JYtHVx7tG2p2Yc/+HyyyCMOpv75bv/LkCO8bptGWIbzTa7tbnW6O0D7RNIud7gmH0IHdOkTQgi23O6fWOc2nZB2QkSjsp5tu6VQ89KXFxaSjvdFzE80+Wxv7+/XGa7xjQYP39Gt0otOa6dthcBV8d1C+Q0ywTj6y49rb3NubXNL4HflN1KRnIW17RnP6qef1EAosrfH0RMg68qb1dfuBqDxYTGySHv3+iHZZ9uQ0+fQMHGyQ9Umta2EU/z+BMdGm/1FX3nEtknHG8LL89WF4L8M6zhb2SHcDthxA/i7I1vrhePLmv0N9/wN6OP5KQEh4KNUg/Zlile0OqoUInWVAy7KUXa+nEF8j6NM5eUmmV3nbSJ5w73i1+2iYPDbys4zqJwrSOg2qi3o4OCPyeRpxR06WhTqo4SKM1I85ZzdY1+Chpskvau+8JrOFkRjeLz43LM/uKfX/oNMqLXo04BtqXDAzK21P0IoeD/fPtlUaGUyNSfwn8pFkV6HvMeHN2+BrZzWQqa/KfflUi98xmctqhrKj9tqt+ouTgm91SoVF2pqDvUYmkXub/S9xhe3WkBc5d5xiPmXD1+nH8Cz+9sBY+3LV0FhqOr77/6Qtj1XCXGFnXKvcpF9eedvc+ioW3I2u5RPZP2oKqpdimRlj2q6tON1BejUb0Y72vKQ+NlC5DaqgC8P546jC9+2jIWpT0ZF92+88+KzeRA/WE5SV11lz6U+2/OvppPXvhDxXm5J24nh3LEL0HitBDLuDp+ZBTTSr2U4GlXzX9IP/ncb56SdtcpZFgmFegEmB5B26Zu1TfzeSsb8sdycqltVNTviwsPI8y3HY79+WBfdnbfa1bVe5Z/XbbXe3A+7lV3tviwAM48M1lVbr3gpBSPf/pMrRyzH6cL83ORLf/w+bBc0LGP37LY8n8Kyw8B1t++Z+kflq26F+frxhG+zmIDCXDlj22fwTLl63N1bm5wRDzYNzJ+Oiqu23NFTZZVCVKTcpGS5mn1om1UdmmDjKvGXCwffWgf7Wg3Ov9gN7Ep75nPjO2w7gN3FvSg3vEucMv6usDpVwiOjIOH1x5ZSpH1heWXStR1SjGd7stJi7Dp0a9LWaWiMMsTXU19IEoaj4iN8jpacbL2dTnP8trg4oro7klMNar2QJVho4sMi5fxFc9xvMN2nysPcGzB+pzp1YnMxS7YX1oGqlx7DMSiTsHjbAfjFIDOvlHXJabloIDVaVc3vJOvPsIopV/e8+0BlrHRWnWdcPD/1FeB/bBuS3WfT0Cb5dHoOA6ko814bWQs33o5VSleczxJG5QoFWc+Tz4bluWklFwpK8FqggAdy6rux2/Dp+WcjCHV/7N0+YXPgeO7dWqMyfrMcs0xYVZYg5p8NSarMPB6eUWrQL8Mo58x9+9b6i+To5rTvRAes9r6fAjisy4yLt2n0s7bbrekq/sQ2qLkciWOnLeMGX70yu+Q7uGNzlPdcHx0PaovWu5bx8E0mUfa5f+8UCFx8/4I1tMxz6wfn1j2gNx3f1kT2OfT/2RIHQrfvvq/wkf9f7JkyPxjWsC0gGkB0wKmBUwLmBYwLWBawLSAaQHTAn8RFrCFfvVN8fyf0q3PuPpu6aPKx0eVxpNPPinvUDlZ+Fe/+tWs2acaMJVzCdbyV1ZWNqvfD3KBIG1UVBQI0f7nf/6nKAwb4yFAREiX7tChQ6L4q6+TLSDQS2CYADEVgbVbsWKF7FIZ98KFC/q0bJkWw9ElJSXJVv/Rx7t37xaoWJ/nlvCtjkv709e3bNkiu1REpsiL0XEC9QsvvCCqydu2bbNe4nsqqhZT2fcXv/iFQM22Ya2e1Q7v9+c//7mAygSFqWZsOtMCpgVMC5gWMC1gWuCDW4BfGPmljT/t9L5xa7vPY/1jOL1/M7ZXvyrqHJlb0wJ/Igvwg/pdnithu7y8MTtatZcfD40qV9oPz9k7b1TiJdShP/zrcHNt6VcvcU1/tmnouOaKlx9K7eXLXrpGmMne9Rs9xw/M99xuWRaZYYdHLRDJjcRDFSsq72plNGNY3hv/OcrOePRDL4GulaT01piOvX2jCpW96x/1uWPdJ2ZNYq7yoANR1fajcgQA52vHjyoPHzRetgGE7Xon+iQKtg1cYtueI/Cg7ajroj1/xnOsYyzTjVfAlPpmy3Ogwm5d7TCili7BoHshhqja5zGF+uo2EOKddo/E9HizAquGRbF3rQJ6z5zsEdVeV79IK1zEehK88AGcPXoGyyPq0KogpdhgRwEpduW3qWV91qnl7esQHegr8BhVfPWS20xHCczB2dMBIQHOohZ5ttgCivEeutS+tzqftupRFJ89A6poFl9ZdjrYKxp9gxY7EYTU95e75NO43GIBk7QdmiKicOTwUSxS0AuX4y69fStiJt1Qf1HNeD543mp77X+ubV17k0A/tD9VkDtbGizLyCuYxdhmEG55J/8PFpBD2d/oCIfoyRzxd2yaEc7oj22xUVXXeE3vs61lXKwDo+MdAtDMt2zoOIxbxpebopZ2V+WF+TT2B9rfg499HxfOn5R0AwPi7baFtvWRcfU2KIVQ1YZ2d/crtb1RHZ11S3XVpEe3WZXBeV+EbrVaJI95b/r+bNPQERWrJdltXY9HOc7vOW57el7HOn2j57naQ+1vYrJZ8kpbUgHRntNlmNeity7mgOXEAABAAElEQVTBZ9ZC7pdln2qrK1Wd93PYAGNf+blP+IqCoL34eM5ee2wM7zbsjvt9tmKsTYFtww0zopntvmazNQPP1eenPP4AvHz9EVQ9cU1aMxK2c2BvHEEIyngvdoJZy4i98Pb867qorxnvx6iwrRWjtT/jloqs43EWlXO2Z+N9E5gac4LfZDiy0j3Q2VyJEPWSclABwYsWeYnaLEG58vpB+Pg5qZeXLgoOHEFC1kPIDurGRaVeSgiMeWN7yfgJwh0/2ynJsq0hWNjWF4zEmF7UNUxjVWo6WlSb6DIxiYoBL3i4+6O1rUrUaXMSUrA2IAj7LilANDYRe2sqpX6nhkYhKyFZgYst8HRxE7VRKo7qerdqmb8oDjtNOolKcXDCauzd9azAckvj+nC4tE+ULjnhY6h7Gl291/bz7LemJsLRP9qOWB8XHCnYJwqsWoWV0K2Ptz9+++av5d6odt0YkYCoKtUlZQ8o1fev4J2Th0Wh1mhze/txPn6i6E6wNSUyHQfyXpY+k+WX9/XJkBA4+U3B2/8r8HU+i4ggpfYa54o39h+UflKPHwn+UTWY8dARbN1feBrrFrXA391b+rJgBcSmhWxDaECdtV825omgJ8dt50v2qGU2lJq9AisbnRIR+aQfIusqkX9pElUNlv6OfXSiTyeOHjiMe7/wA4RExiMuNRuVAyMK4BxCzKBSDlZzIkZGHREc4IQBpbRbeUl1nsrdvjwGZY2DCEp2Q0mhAj49WtCslHp1O8lyVO7XgHszvEUdn6Aj1Umr2y6LainLwr0r1gl0ykkxhE87lGp0X1+71O2ObvvjaMLgNe1FkgcJE5yGu9aNSllMdVdxhmdhb94ZGT+wDHT3OEl5vufuemnj2CfERa9S99eBY/n7ZOLHqWPPInfzdlkBIP/seakDQTkb0X3+jKRj/JOZ6I7S8kFRbqUqrq2rriqSiUIO4/XyvEqujB3oz1mpMVM9vrnVBY5qJQIqFOv24hEFP/u7uStINx1VPUq5eXxUrlFJn3a7Y3MwSsrG4enmjyXxKShurMFn7g7B0jWeOF3tjJCRfviElwrk3txaJ9liWaCjsm9h5SWx61K/QNQpwD1DKfVSAfmd2iopIyz/2vmuyUF9fj/6B3sEeI1SCtsH83qs/zt2u/eLgnZ0uL/YYUSZIcJHKUWrPicuLEIUvP1S1iIlKQv7io7KvXwxYSFOtF7GJ8KisE3V/Z+XFEhyLJ+vKmXhe5RScFZWLrISk3HnkpVWGLlKjeGpAK0dyxX/H2LZ5Y/XPvdApFplYbuMCabUxCg/11j13Ovh6eOP0+fOS9COxirED4Riw6OfU0rnJ9Gp5j1EhOYgPV6NZaZD0NK/Hy6paoWFvFaJRyZOqJD8/y6vuggNdd2SXtaCQLx9rFHi9AqcljrI8aXREUxnGU2NcEdJXRc81Xi2vuWytCV8no+t+2u8t+dZ9A6MS9lkm9w/6orz5RaQV5cJ3quuT4Sj+TGP9vJdtVXGb2NKBVyPT7RdOHajYxw856AG3cUDvTKmo93uXfkQ3j3zupy/b/UjyHv/BLgKgeNQC1ZmPaLUnC/I6gany49J3Mb7MvdNC5gWMC1gWsC0gGkB0wKmBUwLmBYwLTCXBUzF37ms8+dx7aNS/P3xo1GIVe+6jO7fdrVizxUhAeP5j1Px93NbveFjMyndmJebse/j6YTd+dd+b/gwcfN/+V/+8peiLPvKK6/grbfemjM6vmvi+wH+uH+zHN8jfOELX4CnpyfeeOMNK1RrjD85OVnAX048fv755+2+S8jOzhaAlgq7WjU3MDBQ9qkKzFWCbZ2Pj48o7TJeKulqt379evj5+eHw4cMCFOvzepuWlibqxwSgqQpMx7So+Nvf34/XXntNe52xJZy8efNm8ZuXlydKvXwOXAr95ZdfBtWM6aiuTIEYo+KvMSLan/e4bt06AabPnDljqv4aDWTumxYwLWBa4C/MAnwHfyu5W03x1wR/b6XSZeb1Y7cAIQRb6NcImDBD14Nb5pNpfqg0woLzCaM/dM7lV38AtednPuHthbvRc/bgJn5kJ6ihoZUbjfN6/nlvBBWiIrOUqmm8AjTrrbDA9cLq67bPWZ+/3tYIdNMvlRS3hd6F2hXDcOocvS4gaM9e10vT3nUjZMnrjJdurjIhHj7CP3NBaTearK9PGEbHrgVdqDrnk7AIA5euhQpvNA1b/xr65Xlb6NcIAhPCIqxwMxxBGQF8FdxbXjqAuAQP2TJugrb5B94U0JawbWvTJMqKe0XRzVVBbVntS2e0X4TQqB7aPtKESQUnEd71iXFAgwKLg13iUKLAIsIbbItuy4iU5aBD/DvQ0z+JIQWMUGHYeXIalxT4RscBmluIL+IzH0JngwKLxi6C+TXCPVtvV8tQK1tELNygXnZY4CyGJfRL6HZIARYOU+MCUU2mJaPx2CGBbp45ppaZjsnAudd/ZYWXqWRHqGW+Tpd1KrQR0KQzQr88dhnzExidQAzvO+bKUua8RrDrwhlLnm3D8bp2bG/m256yDvh4R6Kj87IOPuuWdbh7qGPGCyDdLrE+V9SWiXpkRe2YADZ8HnxhpV2qX5xatjxfwMO9B2fCtFTWrS/Ln+Gf4Rie1/IPvTcD+k1+4jZ0FdVa2xGf1ARMN7bLyzHazgjd2mvDWD/S0yygEYFNX19fRN4fJs+FYOSiTd8RWw/UXa3T9uLR93YjW6ZnBLNpQwcVgW6PCLbpsjKfeGkH4/0yDI85FqDtWGaYxm/eeHXO6Ixp0gYE1YzxTowOKQVZHxzrmvns5ox0jou5ngpOswGItfe0ZRZV4YYRC6Clz9vbGoFbe9e18uGEW5xSub1XgHt7/j7IOWOZ0HXuc3eH4rU9u0SJcbR6DNV91XNGzfYpSLWXIern5uuMlBBXnK1tlbbv65HfhmtKg1K8bEOcAkY1REel4CSliH6hqg+JqeqFpae/goQvCBC6KMlNJhfoRAOVOmbXgAPWZARLnL0Knh9rUWBw2wTuyVktiqFbVm9CfFwSqjunkJS4AVFe/VifsRTpqi6VKlgt1lmBjtFxAggT+iXoScXXgBgFmoZGCORH6PXZlyztE/N6UCmn+3u7orJ3DCGBMQI/EoAMcHVSCvCuIGzHtp4gnkewg7TTjIMwL8dkbe1TyEx0RpASFyEozHqh2xOO1QpKDuPNXbv1bcp2RCkXp65zEmXeXXl7xL8xnNEzweGIsDg8tDwHzytAmO4HuavhGBRiBVq1/+zsZdh9tgzh7j1wcw5CXnk96lX++PKaZaC8Oh8EMpe5TOK/3n/eCmJqILZYgaYaRFwY64HjCmzNiPbAHak+ShXWAuLqtLjluK13bBTxavww0hOBga4eODd4wDdouRUuJNDtF5GLvok6dLaP42LBMSzZuA3vP/8zDLe2YUmKmjTh6ajU+fuRFe2mxgiTaFJlTRRPNz+Gt989JOBiZrK31PU3drfL/Wh7sR1l++fglSvPzsWpVWButuv65UKkmhQDt2a8eihPsq+fj64LxnsizBwXcy3sPNBZJ30yw5arCUYdgd2IVuWHQOhn1z0m4DTj0W0R/bH9LquuEkD6yImnJZmQ8XLErXgAuUFKzTXMCQ3vHZTzzC/vRbuo6NVSvvR9coUBDX7y3CObYtDjOIYpJzXxydC/8xo/lCzJdFeQrBtG+5RifmeLjDuiPL3UM4+VJF5rbURzT5co3xL8Jkjr4hOJN94pwt23+2BiPAmZ2Vvkf46Q1V/GRMU4ihW8e6REKXHHLEFs0kYB3NkGd3R5Sl+Q4eIjUHHnlAJlR0ewbPl2uPc2C/TLMktHCJiO4RrGQ3G5uFCUggNGfZHf1Ip1mb7W8Upf/wRSQkvw3pE8AWNTEuJRFnEMbv6uOH7onFpW8dsYKNsJ99AEhI2oe3GYxgUFvnYMDEg6F5Xq77fv26ryfAGOqgx0jwzhdGM9/BWM7O/tg9KCPNQa1LfDA10xMDwpsCqfBX+0Z+ht67EkfT3+8MJh9PZVSX0dUstFcDLSXR6b0OY9AIfkYKxOvwMB3pU4UVWpVFpOYtXkdrQ7XkBd8yWpV97RWUhRkwu8Jy+oyROq3Kq0tHN16EBMeBq6e1uxKH21gMRsP5rq/HD+Yquo7xg/qhEUPl5q+SBH8LdOjU39XHNkMoQuSxrsZxqcPMWyOqIm3vGDGuuGHvsYyx398p5T1YSWPapP7qutsbZnvEa/DKvDfDdrGQr7LOPEr6akC3TN8O4Ow+gc6pew1S0V+MTnv4+Cd19QkwmyUTByAQNNnZIPY3/O+E1nWsC0gGkB0wKmBUwLmBYwLWBawLSAaYHrWcAEf69noT/99Y8C/P21+h95rXo3ZHSEfn+j3hPZcx8X+BvgPY1HNl5Z8sdeRm7SOYLF+wuH1GpEfDt/c1yIEhD41re+JZH99Kc/BYFZOgKvy5cvF/iU3yKojDs6enOhY0noyp+cnBysWbNGFHKfffZZu1BxR0cH3n//fVCBV7/XM8bBSfD333+/vOvYu3evFdYllFtRUWEX+mV4KgKnpKTIvRcUWCaP8zyB4IULF2J4ePgadWO+F/nkJz8p70eo4Es/dOHh4XIfzKsRIpaLhj+8V747IexLeJfvey5fnvnN63rgL6MjYBwdHY2IiAhZ3aq0tNSQirlrWsC0gGkB0wJ/SRbgu/xbyelvc+zrZnGWD2YQbR16mb7y0/vc0vE8nd5ajq7+ne38VR/z2DPB33kYyfRiWsBogQUK0qDi4c10hEOzxm/DbCp+s6XFpab5QfnP2c31MZRgwUd1D4S6+JwIdNiDIq5ns5v1jAmOE/ptfL8Q0RHLVX4q5kyand4Hya9tpFpZVZ/nc5jrWWh/H2RL8OFmgK4EQecCLHXeCNXFROXYrYcuPa1ov1CovV6zFfC1qe6a8x/2hBEEpi00oDlbvPyn2N4/90b/P/hCHI4V9ArY264AomUKyHAPckB0qBviUjzVP/5umFJAcE6AGzompxCgVOYSvFxQPxKCGD8H1Dudx6pYT/i4O1lBm79yfxBe/WE4WG2xEUGwGA/1j3VsmwAdhIzPFfbBf/G9OH70TUyrpesT07xQcd4CMlPRks471gsJC1bgEaV82aWg37CgLhQU9clLCQ1S0J8uFxnh8Va1X57P+t7fofadl/GljVtRm7IQzcNT6C1/XsCn4pp6ehH1wCU/zBRFVUK5nUqdk+q9dISwNNglJ2z+aGCEpwn9GuFfo1cNf/IcoaOxcV9rPaGa43zK42zllu267cQRpmMsKzyms1cexhRwYrsc0kOOy5VSZAxOtZyWcDVNFpifir+EYNh2aDBzcXwWaturcK7EArNIgCt/+oP6kBv5hN06pGFno/+g7ATw13DivJTbrpKL1vSM/rjPe2Fbwy3zwn3es54UwTzynIaxWUbspTlXe5W8WkFt2fei5eIRAcgfm7hd7GJrb5abyuoesQvBQwJEbNunHfqsMLC9dLY/HI5LlWP4/uejcbJoQJQDbe/T3nF10UkBia7Xf9iWGdpgcvJeq40YN+sRQd11Of7QCuD20tTnrqeyawv9Mg9UK2UZ1/bXZUfHye0Pkr47w7Zz9U/Mw/OHfoF9p9+Te7meHYzpXG+fwCfbTNv0z1VaYHGWp+xoC+BqGxeVbtnWace2tFZNckjw88W4UsnVbUlHVDGKqrrh4RqNkioLZLhmUaZSBh1E1WUfBbP1q/Y4BkVKDbe+dRBLsz6FyfEL1naJ8cf4uWLRiodx4KgF2E6N8MCF9g5QzZeQXl1Tg4CvhFTZ/lDtliq/z585gdi4zyq1WDdEuXThaP0lDI+PoUJtp7s60ODiqgDKEDVpow3FSvEzK7MVfgpcDlFKGQTvQuMUROvejLbGEaVO34EwBTRTKfds9aC1/Wf+eK+En6mMPLYgCK59p0R5llAtFWgrlLoxne6fPrVwMYZqXPFe8VXV6dvXBojyMf2x7EaEPWQtuzocrxlda2cepqe88fL+nXL68c13y32UtjXDTwGMVLOlTXivB6rL5TlT/ffxTXfDI2wbLlYdlHBs2+/OXoFapejprto8QsJZaVkCfB5pbBVo1pjuEvUxJSLcHe0TWXjnRJnxkkw+25K0w6qWyrrgnqCUr536carklEDKSzd0CwRLu4X5dyLI1Qs1TX1SP1lvmGfmMzrQD8dOdUjfdKqiR9SfmRhVSo39CO3Fse8duRYwlPYy9k+Etek4tmcbSsd+IP6xtTi95wTaOobg5DwTrhVPV/64u/uppftG5XmwT+NYZGnWRaU4vUMAV3rjOGhp6mekLfR0coSnq6OUFTeXYKxc86i0k8Y49conug0nzEwV7IVL1+KlF3dKv63980WIsQz0DXTIuEC3s74Kimb543PkhIwUBWS/e7hZyjGVaDnmoctd4qVUiYdQp9Jhuezu6wInw8Q6jgsMy89DVN/9xqIs5AaGIGFRBqqK8rGz6Azi4tSqB6Er4OWSg8Mn31LAcB6yN31KIG3Wnd7BAfzdp3ao7RACw5bI/RKeb1Zqx8wnoV4qxYoqd3urqEofq23DlxZE4YWGSzhaVyN55J+x3HsQm0foN13g8VilZv1+da1Av7rP4XglUk2SKlZtCxW02Q+lOyrFWqWWS5CVCydlLL8NL+78maSb5GEBmzeuv13KJvO0PnMRpjsHUNDSKH3vA2riwDsXigX+nVZ2HMaU5J15MoK4PKbjM+mvviRKzRzbVJWckfPsI2tq+0HV98pjL2Kqzxn+0+XodkrHsFMHei8rhV+lkh6jyndo5ANISG1AylQL2hpKUanKl6uaDKbHhfct9UdeJVcKqMOWpd44nq/gcFVWdh9sh4cX+/1J5GSr1R7U/2VMl+VTqy0zMwTRx3otoDknREyOdykoeUjqmmRW/WGbue1OD5Sc78U9WT4oqbdAubxuHPfxmPdcoyDpZap8BHz5G2g9cfV/d/rlmIm2DV63DfuvTPKK2L4JR08XyDXE+MJt6wNoP3VcPl6xvF4qPY2YpQ8h3OUkqsv7JA17Ky4wfdOZFjAtYFrAtIBpAdMCpgVMC5gWMC1gWmAuC5jg71zW+fO4Nl/wN22BF9rVu4vruRuFfhnfxwX+JkYAGzI9r3cLN+V6QdUQ2ntvHvhLsPVTn/qU5O2ZZ54RkPTv//7vwf1HH30Ud9xxBx566CF89atfxdatW1FYWIj2dvug9Ye5QULGCxYswMmTJ1FSUvKBotqyZQsyMzPR2tqKnTt3zuubRFZWFh588EGBZgnwdndf/RbE/WXLlgn86+joKPFOTEyod2dxeOKJJ8B2iKDw8eNXhUcIR9NOfA9CQJkrKtk6FxcX7NixQyadE/qtrKy09SLH8wF/6ZFpEJzm95ATJ07Yjcs8aVrAtIBpAdMCt74F+F7+VnIm+MuvVx/u9/Vb6YGbeb01LGAPZvmgOb+ZIIvOA2GlG4V+GfbDQL9G5TydD3vb6wGM9sLMdi7x4a9esxSw7T3YAzNvZh5my9tHeT5szSJRyzRChvbSo1rtXNCqvTB/DufuzPzOTVG+JhyjFTPnui/WQXv1kGVaf8ifLXz7DUC/GkyYLa7ZzseExqHgioLZbH6+fv8PrrGZbTtFAIZQyMWLlXBWcC5Wu6H7dC9i/J0R5+uCDnUvrn7OOKaAW/777eXlhDFXB6QuvAvdLedQpJbMDkr1xCkF8mameiMg3BU7Kw4hIKlD4C9RMPR3wIK4SYxeWgjPJMtLgdD4VXA/p1TbVg5ioCMIEw4DVhVfwoIPZG1XMGUVBnqacbbyJHqVQt2FKsvS9gtz1loVevW9WxT+xtCnlrd3V+qVD2V+C8uqD2B3ZblALbF33ws3Pw9UvbhLghjbAGevSPQpAM+xKwQXWzp0lFZQj3Btpk/6NYCtET5moC8NPmltYwlTBa8KnAEr6Yg1nMRjI6ylr9vbevn5X3PP9FczVTsDgLIXVp8zglL63NqV34Febl2fYz/B/oL3wDAcJHNLGFIDkVvWPSRw0fnaIoFvqFrKusEw+v5oU3t1SKdju6XKrXPzkDU8r7O80jF9qq5qAFOnwfN6XzzO809IVDyoQjhbu0/4q6jgLYF+2V54KUW//97z42vKAJMjyO2dnYPBhjrUNBRbbcR2QoPSOluPf/4fUFx4GOHrcrDQsQ/nLvTh/CVHu8tL2es/qTZ5UIFn83H2ypaG6ozheX+Vl7pwe9oWgbhpU6OLWB9mLcdUHDbmixBudHKFFb43huM+82Asu3yefGnHMqXLEqHfo90n4bm60G48tm3WxhGl1Nq41zYpOKgXi+oN3jXn53NC3xPLks7XbOG0kqjxOssTpvqtsCHbhuwNPuiqnxAQLy7c29qeMIdjanJDb69SQVUTq7p7RrEwd6sCCguQnTgNB18HnC+pxJYl3gLIUtF4uOekKFDqNJmHAaVkPjhgKcNxSm2XypxUIo0LCcee6gv49j0P459f+o2o/BJ4febwHhCEbe0cR9jEWVH7bc7qxXjtpCjblg4PIFS9lI1J8MHkUA5KGo/I8yA4R/VLVzcn+E20SPvv5eiCKdWulyrV2wT14YF+CN8RQNWO0C+VpLcu246x6WBcqLQoQfirySNB6zLh5bQQztOXcc/WUOTHpSPWSUGLCpjUruaK6rtWDJ6e6sUmf2+rCqr2Z9z6Kki5t6sBC5PXIju+D/mVNegZGEOsuwfyWhoEjKZ/KiGPtTaL0iqf1ZHSQjy6YoFsWTZZDjLUNkypvr5RXYE7FDT963OncLL0nPrv0wEpEeNK9d7bqrbK9o/gvAZqmWfCl+xneqezUXtyP+7c/i2BMdmODQxdhlfEBiQlZ2PnoTdx6IgFAM9MdEe1EpwP9pvG9NCkwI6cDBEbvVwpNregpr0Xzs5RKK9VszEMLjIsHku2bBfIfqTPUi5YposuWvpMetWTIAzBZJf1nT+OA6oOHZZ9NcdnBgjJdp2QLJ8zHaFfI0jMdt7Lcwdi3DvkGbIP50oB/Gc9PEUBoBXV6B91Rb0Cm/mMCaXaTkywnVDBshTlGolTJ9+WNI1/lq/1mQHZc5k/Y73VKwLsuCcEifHOePGdBmlzmtpHrNAv4+PKCRWVw3h4+d/iXN1BUcq9Iz0J8YlBonw74uEu0O//1FehsFctL5i+FKMdrchQCtJZrjG47Fyq4Ps8AUyDnZMRp+DmFjUGYfnZGBWLQ8VlqOjsxZGT74FjFKpcG/srwr8blq8VIL28+vc4XVqBYwo2v22hMxakW/pY5vNLrr74Q8V5xPn48hA/LykQSLeutQNeU33oGOyHp9c49p5qlev8w7F+gncamlouobX9ooCwHa0XBUj2d3PH6aE+UfxNV+3meVX3qUqTPeEq7cKi6HikRKnVCaZcBXZ+O++oqIBT9dhoZ50YV0rwVBB0d1ezlBv1OHAhb5+UJfrR5YYQ+x2f/zucOfgmJpX6copfF3Jig6WNjIxaJcq97KNyApXC+WgWJtwjUV1TI/VAj0eMk8z6R5WCeLoPfPyckJj7MMoKzsoYhKs9LM/xwUmlUE63JNnL2n4Sog8OX4hY/xIczs9D/2DPjLIuAdSfqpoxUaPJiPqWtIU8z/vUkxaoIqyBYtYfQtx733pdB5ctX9jxebMuOobG4uu5K1BQW4nhKsvEM3oabe/DgGr7uYQm88xJRImZK5Dl7g9f1wjcuWQ9jpw/I8/HWHZmJGQemBYwLWBawLSAaQHTAqYFTAuYFjAtYFpgFguY4O8shvkzOj0f8PfzW0Pws09FY0i99yysvnaVKX079PfoikB9KNu5lH61x48L/E0IV+9i0j4e8Pds5RCaOm8e+Euw9Z577hGTPf300/jd734nx3zPTTc0NCTvvPmOKiwsTGDgAbXKklEZVzx+yD/r168X1dq8vDzU1dXdcGwJCQn47Gc/KzAt76GtrW3WODZv3izgLe973bp18p7nxRdfRHFx8YwwvHfmJzY2FqtWrQLB4rvuuktUkP39/fHWW2/h1VdfnRGGYHBubq4oJvN9R21t7YzrPGA8aWlpcp4qiLOp9M4X/CWUTPvx3S+Vjk1nWsC0gGkB0wJ/mRZgO38ruVsN/FVf4k1nWuAv3wJUMrvVHT9O2roFj1n+obE9z2MNZdm7xnNz/eNgDLN7/z8ZD+fc10t8z+ap5uVnZrtkPR8cEW/d5w7BPubhoY2fmXH+oz64mZ1Px1sKSJnD8d4IAjQfeGMOX1cv2SsLV69+/Hv/8cpTNy3RgYpr4TCLItr1k2CZnm+5vn5sEDCB8C8dl82er2tom/0fe8ZHoFHbLCMx2xqtcTauPhkQEC+7/R11CG3qwcToGAqvKFw6+zwg1wjpdCoFvYnBpVi42FtBv9PwUaAZ3fGDXbL1d/dCkFKApKLvuOuonKtrGVD2srSNHZFFcr28dADBY+Xg8ZnjA+C98Bwdn8ORN3+P/XFTeCImUs4Z/7DO2NZfLhFOp23yYFYiGvvfgdOCVGvQop/8M9LfspR9Aktlpw+LGuVj28JEKZsebdVKdeA/XH4Z/F3P/bj6/0odoz++sGg+chXCuV5YXickZs8RjLS9Z+3vzif+Wu/e8JZtwrFT/4Hfv2BRP7SNgPdA6NMebPLO3met3nfldVtVd53S11jPE569UWesW2yDeKzTf9eGd7XX/1Cllz/tZqtT7U214mW4879lyzJBR/8EYV0WxMsx/7z+86fkZz1xZUe3kcxj6/EjAn8Z6xfzzWPmky/9Hr/tPjz3G0s71nL0LF54p1XqqQ7Dfog/Pm86oy2uJKkUQickPkJQto75NrrZypOtH05UWJrUoFS+42XZeuN15sW2HBvzlV82E8r7+89mGIPLPuuadrxXhtf3zPOsNwREHXru0N6sW9pOv0DVJ+mf+bK1wbRa6uuDOuM9zTcOApzasTzpNkyPBY+pdpEKrrbPIVapfvYrZfGoABd4Bzhbys2F19DUPQ7WJbrkTyWiaSxTQLO+liM4V21REmZ91M7HPVZs4OvzK4F9eT66t0dgX4Joz+x+Q5Rin9v/npzjde4v86gSuI+AcOXzlqXpjyrYcNvSVdig1D95vnvq/9E7ltzz97LlBA6CrWcuDcp9UpVT32/YlQUhtKKxBFB/Epb4CWhcXvpLOUUYlpNDogKVSnCFUvMeyEOPAopf3dkCPwVEvnHxPJIeflwHt24bsmNRXm2p/FQ65TjGWK9ZDgjk0Vkg5TFRXw1QfVFccAo+84lPglAzbfLfB96RH/06BAaDz4ow/WOr/t5qo+13Wz6QELSkArJ3YCAIfuoyEundLv1jS9cYCPLbOgKBun1k2Wd/tlZBge8d/Dd51r99r036/UuBR5GWcFjqAlXnF2SvkngHlPosgUWWB/aHI5Vtaim713HkXKvAwF3ddfLcWTf4o10vt9bi1K4XUdn9PlqbayVLOr/JT9wmx7b1hWMEo6tS8K7R6TaR59iWaYhS+2HZIexIx+eRoJjUKlXeqUDb0VzL0zDGGRGaI+d0vLQLxxVzuRVbx+Uebf3oMYc+z+dobzzNsqWdrpf6mNv39vZLGbg0+bScJpBMWP5I0SU5fjJ2Aer7Df2jUw8Schdib3e7lImamiF5pi5jbgKNs34tdHbDD3JXI0opb/c7O0m54zHrDvsM3W9866vxkob+MzAxLbuE930CVss+yybdj/NPKLXfxbLPtOnWuAbIubAFzQhYl4JipfJMR7CVjmP98ak4fPveT8ox/9Qp2J1xsr6zfNT396FRTSr6ctIibM3IlXR2l+SDP7rjY92YaqyTONcoeN7YbouHK3/YbnFCi7Yxy733hKWPYn1gv2Z8PjzODXOX9k63GwyvXYNSzk6cUFCzY7mEI9h++0LLhzTakRA1nYNq8tvbM1HSMm4tcyyrzEdib5S17OjxLNsxQv58zsyzTNhQ8XDMHJiZIZMXJGL1Z2VaAHas3CBjyb9TE0rpdPvMdoxxsP7pesX2wuh4v/zRD23N58GypW3IPHKf+V2QcI+0awtUW8O0aL+CyG7UVpxF7ehrxmjNfdMCpgVMC5gWMC1gWsC0gGkB0wKmBUwLmBb4/5kFqPT7/bss7wO5Jdxrz/G89qevzwf61X7N7dwWiImxvAPj+8XPf/7zAq1ShZb7ixcvFhXelStX4kc/+pG8l+D77KeeekpA2LljvrGrhIrp9Hu/GwkdHByML3/5y0pUwBm7du3C+fMz32XYxhUeHi73xXcbdIRz7QG6vEYF4aCgIO7KikaEgen4TSQ5OVlUf+WE4Y+Gge+//34Bcgnm0nG7adMmAatr1ITwm+WowEzVX66qRKVh05kWMC1gWsC0gGkB0wI3bgEnFcThyk+H5jGdcWu7r8PMdd7o50b2v25J3vxrWuDmWYCD/ht1HDTbU0+60Xhuln9+gLR1XG59Nmeb99nUE2cL/0HOU3HwwzpbJcTNnxmUZZGpXvlxOlvF0A+TNpUlZ1sKlkBYWV0RLh1735oEob+57tdeWbAGvsk7hLjWBa62qqXe5Oit0fEDPeupPRXS6yklWyOx2aEdF8dnzWlLmyDXHGo1NK3GSWCysb3uGn/zOUEw/tU9u2fcY2pUhCwTzvCETbgEuNE9sm67VRl4Y2oEBkdH0D0+hRPn+iwqcQrcHei+gITFa1Fx/oj6KXDXrxruainwQB+Iklq4grkmvaYwrFQKXdXS14OjTehTyXxiVSTGB4ZR2jailsR2xLBSaKMan0cwu2woSMkCtDFfqxO+gXzU4hthUUiutYA3p5W6Hh2XXaeS3j0RMThUfxFjStVQO0/fYavyIs/1tPfg3g05otinl6YmoMQluwmWVb14WGA8gr55Z5t0NDe8JeyknxkDsyzkHXz5GiXD+ao6z6YUHfboFlGcpVqerdu6vM76PHX5tvVjPH7wvnCrqirrP/ugzs5Oo5cZ+8mfTkLL0esDzOwLCLn4L1lnVVz/oGWYGWC+phTIaexjbNskXjPeM8M0Veahq+FqO258PvrGCB1pdUkNHTk4+mO4pUeeJ+0cl5o9Q6lWh+X28TsTRaHQNj8xSr2VdZmwnm5PmCcN+jT5j0oaxriMbRHzxN+lZR6yXLrRH/cJJ3q5+eNM5W67bb1t+ZitPBnjJfhEZc4yBY2xb71jc7C1PNHf9drlurYWa3mi/yPn2riZt2OZ0f2gvf6IKpT2XmRSlfpmjLmu1w/OdSNafdqiNn7t+M9TqaPLz7UNw+4K7IzqhdOkE9pHxuHhGo1JFzXp4dKwlJmEJT4ID3xQyl9aZAAK9zRiYfgIhpwmcPJchVXJeKDu6hiNZUxs4JuD13fvlDb+olJiJayWotpJ/noHB/D4prsR7bMN28InRE10o4J7qQ5MCI3u21Ffk+f8zNnfCxTnHpuJ3YdOybWu2lPyfELVu1CtdBwU6oqqqgJsfzhc+oJyBQTzOa7JCLaqGhN0fOb4AfipviTWMQBVG1bi6HNPo7VjDGsf+htUlpxUcO6kxE375VdUSpvefd6iGMF22lUpQoSvXo+x3l6kqKXnblNqv4QUa+CMihMvK3u5YmB4EpmLVuNUaY3E5eTkIKLPSeFuGBmfxtGiWpQoKJsv22P8g/Do2i04pQDj+NTb8cd9LwsEyRsN8O8XteSIxEfw1q73QNCQSqAs36zn/BHYzFEqv1PDY2ILKh27XM4D75+OgGN8XC+SB52x/c51SiE1QdRtCeb6Ry7F7lP7kRDujrhId0TFuKNtcAr7XmsS6PDMS3VYlLvR2uZwMktqzISyZ7OkzT6T6tCblkajXIHBbPvC/J1w13J3pZxcBV/1PFt7JjGtmnK2m7pOMc8NJywv8fmMdJ3xjvWCt2Oktf/iNaqN6rEI29WWs5a6bGxj2Ze5uy63tm8ER+m8Nvdjg8divHn6PZw6u0/uJSM2S1SP2Q4RWm2a9JRwVB5mf79SxXX22LSc4xjVU80Vio7aYM0T4/VTCs5UQKUj3E1l5dmcvmd9Xau8eo1OW8surxn7QG0Pfd+8TnCWcCjLMIHbbQnJovbLMlDS0CLjip6eHlECDlngiIbWfqXUawH2GT5OwelvqntumByXZ8FzRUqd+9v3bcWuU/nyPDk5JSWiDsm+FsCX9dFhKkDGOLcFBGNajW9SpoZEZZrpsmwFTw7BMTYQ1a2dUt8Y522hkfjlgQuyYgHToVufsdSqnB3l1S9lmOWYjvEkByvFaDW+ZLzrMxchKykCDVPDqC27KCAwnzfdyZILChTuEIVthqfacM3IEDat/5sZ40vxbOfPuNO4lEOmiTULcLHgmByzn5pcFIz6xkakL/NR48QRuA2G4bZMR9R0Wsru2lWjSBiNQHFbKFxUe5m44TYM+6WKgjwVsKvK2xCmJnC2tncid/VGhEzUqxURahEXrZSCVRtDRzVl/l/ED0y6bLC/ZxkOC1ohar33+2xF+eAFNUHAFzkjHkoZ3B/bb78Hde0t6GkbQmzfYhxsOanqzRD6xket4xGdBuuhLkO2JmCavM4fHccC7M9o3/91+3aEuW9FTfdZ6ct9HsnCqvaTONW3FofzXpdy81fOChgOuQxvTycFdQ+KgjvbLn0vtumZx6YFTAuYFjAtYFrAtIBpAdMCpgVMC5gWsGcBU/HXnlX+vM5dT/H3x49GITboqnLdGvVuylb598NCvx+X4q+fN7Ah0/NjeQB7C4fQ3mv5/nQzEty6dSuo+st3DYRcqT67bds2XLhwwfq/f696h3n69GkcOHAADz/8sPjNycnB888/b31H9GHzQiCW34BPnDgx5zcd23R8fHzwne98B4Fq0vGZM2fwyiuv2Hq55vjSpUs4duwYSkpKBJjNylLvL5Si78WLF63fOxjo3nvvFWVgwr5UEX7uuefw/vvv49ChQ3LfBKJXrFghtqKNtCOIS5eamoqMjAzccccdYuMdO3bIcUVFhdh50aJFopw8GwQ8X8VfviOiEjG3+/bts05g1/kxt6YFTAuYFjAt8JdhAX7vupXcrab4a4K/t1LpMvP6sVrgE5//PmxhnY81Azc5MSPEZIya8AEbWv0B1Hjtz2HfYSjrA4OWH0X+CcISbLoRx4/PMZ+MtLucc0ikBe4yxmcPsjJe5z6V9UKXb7aCfLbX9fGn7wuTD9P6+Ea3vNcbvd8bTYP+Z/tA/0Hi0mFox7lsSRD3RmF1IzBpC9MvX7QGkbG3WeEYAkLDI1f/YbaXloY+mGdb6JfnGEbDxsVV3fC5OwaNJztEnZGAA+tudKwrpsebEalgqwUZ3hgYmUTj5UEEuDipZZPdFMyglm939UKtAisigrrgoiAkrwhndHQNYtLZAf0K0MJIGDIDxtEwMIHmxhEBgJk+AdrqheuwqHA/lqg1xqmw1zs2itdaG+UFxgNqWfZ3qy7IyxKCLhFqZu5kUpoCPSxw9PCgitvggu9/CN4FpehTL2LKLlXLFS7ZTeBiQ2MsKkYr0VJfg6H+mQA0PQYFuiA93GMGKGSIesauLVSqywEnFlCZM7s/W1SEjVDRjAjmcRAW7Iozhw/M2k/wefK+0r+/CN79SQJcMf11Of6i0GmbBAFPI/hE+Gc2x3tIbP7UvCAfxsGXTs35R6zRaQCWyqb9I0qaz44jANbnkCXPUsO+BFv0rGtu5+o3WKdZfjLS7kVp2W47KVhOsQ/S96qhX6NnQr8s5xqqoQ11+TL6I7Dl6rgOCxI3zLAL805ATUC7pjIJwnNU9dPtDtOYj+uvtkDv2i/joR0I/DYOlog95rKJDne9LdU2Cf0anW378FG3y9rexjwY9/UzM577MPu2dtu6/OqkBx0vnyHrFNM2lht9XW/ph89WA7E8z3NJC92kbSP06+gSiYkBT/hNV6GmdRTJEX4I9fFAeW0T2G5RgZIwWkPtsHquPdKW85hlesJhAQqLC6VMRt+5xAr36XJK5dRoJ/Wi+axlQgDhSsJuni5uyLtUAeeuTsTHJ+FwSQH2l+5EwqIM9KiJFG8XnBKwkfm9b6k/3u89ge6wYiv0mZScrSZ0ZCF9STYulheIH9ZfXwXV3bXtbxAwXqjacweczb9anvkcmW/CkpxkcXxkGGsDgqQdzwgOxfGuISz1ccBjMSn47zefxx1bgtB1eQh+6sNFb7wvCDTr+yLg2VpUCoe+RtSdLIBrcyXK2jpR0KEmaXhGoH2gC1uyNqPgfAFvQQA+QqvZaQ+hsblKnkmLUhKmQjEdn/k3FmUh2cMTP9rzFrasewgv7vyZXBN11eZG1PZnKYXdQjVJ5aKAk8dLzsh1/Yd1kC/2y6rb5HkTVs4734+MFf5I8XQW+Le5tQ5t7VO4KzYRx5ra8XbeUQl+saYIC8K9MIQIOIw3Iq+0X2ytIW49YWBhUjaSFSx574p12J1/SCbUsHzpMuKrINiG5iF09Y6Iqr7DdA7qO4Jx4EwZqMBcW5+PRX+dgqZDl3W2RcGbbT5tu2HN95ASWoJVW7+PQM8oVGE3ktX7j6wlf4OOzhoEB41ay4BusxhO1xnCuXt27rZCv0zkjrufQHVlERKQiUEnD3h6puE2h1S0TjnhQs0R5GzeDt5XdeOoApav9g1sZzrTliCgL07GMvw/qG+gA/2BnTMmR6xa5o/x3FAZ1/ooAJLPVTvbPk7XR16n6vCJjj6MtDUhOGE1WlvqoEFg2oNOT9zhGIuAbFxoBGKdXdTPGf5u7qLqS38rlAJ2YW8XCPsyjQxPH4F7qT7d5+aHvaerwLpIoJnpvnH8bfHH8kLb8aUN2xJCw4R/Cdu6uB7Cb55rRIayr4Ovv4C6WQowHmiog5+bmwC4VJBlejkJKWqMlSIgcElfF5LDQ3GuslriPKaUe1nfNIBNaNlfKQ0TuJdz6kNG79AAJjAt9SIrNgC/2fO2lAeOq94pK1MqtwrYV4DvWv8wmY19X3QCdleWC6xN6JkTBVhP6oeHEanq9LHCN6z9JO0zm9Nte7YCwF979WdYs+3TAu6yTI2PNMLJGZicmkZl1RhGncdQUt8v8fKefZ1cZZLCisUROFpRgmA14aXg1C7c96UfYqp8n6VujA2J/ygvBWMrNey0NC90tHjJZAedJ5ZjnQ+e45jEaawRFfWXxR4BSR241DygPiY9gFG/SLQ1VqhlMmvgr9osPwXQ+/n04mxzk8DTfJa6jWJcurzpcQ6P5d5UmmwvNICvx1sMz3IQ+cnl2LtzD0obj0ib0tfXB4d2b7SlBuDywX1wjo/DWEcnQnNGcHowDSf3WsYTzWpM115gGc8yfdOZFjAtYFrAtIBpAdMCpgVMC5gWMC1gWmA+FjDB3/lY6U/r53rgb5VaEerh5QEzMmmEf+1Bv8cqB/C/X7z6fmhGYDsHHxf4O6E+4Wxb8fGAvy8dGsLI2M0Dfwmmrl+/3mq9J554Ak1N9gVlWpWAAd8REHglaHvu3DnMBq1aI5znTlpaGqj6y/ioODwfx3dT3/zmN0V1l6Dyr3/963mByPyuQZi3o6MDRUVFEobqxnFxcTh61PLek3l58skn5T3Lv//7v0u++E6Eju9lCO/yOD09HVFRUQIsG/NcWVkpfvhehd8/aC8CwXv27AEVgQkbJyYm4vjx42hubjYGte7PF/zle/6NGzdiWL3jevvtmasYWiMzd0wLmBYwLWBa4Ja3APvgW8mZ4O9VBWGO3D7Iz1T8vZVK/F9wXm8m9PthlOvsmVjDRvqjvz0/8z3Hj503I575pnej/oyg5Y2GnY//mNA49Cm10vk6rbLIf3hmU/G1FxfBA1tHeO/8nuO2p+d1PHCp/LrQLyPisrdUpPpTOMIoN7Me3ex70CDufFRf7UFmtjB9U0eDFfplXo3QrwYQbvQeCBadq6mVf8YZNu6eGFF5TUz0lKXoJxTU1do0iTA/J5TXjCFKQcBU9vXwdoKb4nD6J3OwMqUXHc4TCHPxQmvXYkwoGMNncBqeMW5w83FCb+BCXFYvFoZU/B2dFkW2EKU26u7sp0CiEvQWnEFuYIhAvwRWCIsFO6oZ1GpLtzk8WmAUdvgEYw4UnxHVXiOcqZU3qRS5IDAUBGlixsfQODUhgAXjcR5zwaWBWu7adcPDUzNAPltPj20LQ8nF65f1sebxOdMxxmuESYznZd/BHavufkyAGR7b88uXKGErv4C+999Ej6qzbv5+eCB3u8B9hDsJser+gWXszNmrCr4aXjGm+5XNIWpZ8iGB8WzLn9Ef943lOkOBd0YYWqvezgb9MjwnXRSeO8xd6SMI6awNXIOL3RfleD79BtOcK59cHmpgwAJ7SULqz5IfZl6jZKzBJO1Hb43wPdWEmZZOj/ajAiKhY0L++5TiJR2f07SPK4a6LYqYOi57Ww0GGa+x/+W9M87T5ceQFDYJh/RA+C/zxbKQr1nTN4aZz35qurdAqcx3lQ3cqMPrtPXxx7W1VxY/irRZBz6x7AEQ+qXTbbROi+MV/uj0Vl8zbjUcaXuO6qx0BHs5uYDKsREKcO0ZUC9lL7ejpqlPYE4Xjxz4uCv1zi1hAg2yLefzSY73RF5+ntSlxZlrBVrsq7IodsZ6xKBr1NLPs78fGWpCiJocsHiRN94rbpByV6NAVk9PT7Qo+C+vrARtPV2SH6qK+vsHwi9qIZZlbEBWZqu04219E1is+nD+clZ/B2+88jMsCGvB+aompKXci+7+Ujiq97XFbPeGz6JTTc6oq2NLfrX+U9Uz9DOPw63kHH6uQGNONsnOXoZ0VzfxF9hxGdlLUpUi7QDSNn1OKR7nYGqsDO2dw0hx98Ck0yQ8HaaQkrIOw1iOssp8JCesEah3cHhC4hifnMYKpZp8rqhalGTl5JU/nFwRFFyHmtp+OUOV3ViPLNS0F8kxAUmvRZ+VehOekS2K3krSUykpAw0TE8hwbFAqwOmqQXJAnXeIVXmXgTOXbMDCRSsQG6JUSxXES6dh741RHnjuRJcAhWmO0RjwUyZycZa29/HNdyMrMVl+z+1/D5s3jmL/iW5p36g2rx3zTjXfwoKzAmxWdXeisUPlTTm2DbsOWdrrvv4J9A5YwFeWMbavuo2NisjCuGMvqt9V6tBX3OfuDsUf3raEZbvKyQpHlepq/ul9AusSPO4fdcWFin0yjrA3QcUITSrTyGQIDczSxrt2PyvqyD0DzegfcEbphbfg5+KPUzXvYHCgR+xcf/7SDOiXasr3rVyN03tOIH1hGlKSFHTdWiV1zUH9Sz8+YAG2eRuEdFnOCe0WVlrqJBWnWbcIdscpoFrbRNdHKkFPj55HRfFFscRAf4eMbVLWWfpRPU7SfdVDQRNSBgi39ii7c3zBHyF61n+CtVx5gO0xjzeszELvhAf+UHQKrcOOCPYeR82JNkQs3ICmy6/jkWx/VHQ4iVI529InYxfggIJJl/oF4vkTefANX4b4hCZRPP7VrkqLKraCjfvU7+3is6IwzIwTuh32cEC5+lj0icxw/Gj3HqTFT6K3fkyFjxKA2N8jXKlML0RxrQXUDYiMRu2FErlvKg8Xt6gJBmoMRAiZ9lnhEyT3Reh3b7fl/opr6hGroG2Ou0qHB7C3plLumWMwOsLyxZcq4Xzb7fCpKMOEqy/uiY6WeMTDdf5wQhTL8SAWoKOxCtERy9UHnEZ094zKqhD8iPTI5hhRsmZ7FxPejuNnO+W5uikJ6yfvS8VLu08jeZEHjr67FylK9Tgy1gWPufwvmTDYrGBwltOMaA+lHG5RiuG4Z8CjTyByPu+BoWZRJC8sLxNoeMtSb1GP5mQFunil8N/WrBSYFwwg3SlKysPR6goBwEeVYrmrzzAS09fKhDH27Rrq5sS7nr5qaXdZNniN/7NR5V/XnY4uT3znwUSExTtKeZ6u75WyxPvW/9+xbo0NqwlvDUodvrVN4ne8++vwOveGUjV3kWdHpeOuolrJr/nHtIBpAdMCpgVMC5gWMC1gWsC0gGkB0wLztYAJ/s7XUn86f9cDf9vV/70Hqgbtwr/ZSZ54dEXgjMwT+v2rZ2pnnLvewccF/hLEXbPYBT4e1Ir76BzfFew8YXk/e7NSWbBgAaj6S0fF25/85CdzRn358mUBYrX/vLy8Of3P92JsbKyAsISLCfFezzmr901f+cpXkJSUhNraWjzzzDPWb4DXC2t7vaGhQWzg5+cnSsCjo6PIzc0Vdd7y8nIcPHjQNogct7S0iJov35Pt378fE+pdrNF1dXUhPz9fru3atQuHDx+2AsRbtmxBSEgI9u7dK5PyjeH0/nzBXwLEVG3ms6GSselMC5gWMC1gWuAv0wJ8T38ruVsN/HW8lYxr5tW0wK1qgb1F185S42D6gziCUlwamb9bwVFlixDCzXJU3OVy8ISu7DkCSjfiGtrqBLzjB+j5uB9X/1/x/6VP/PWMZVPmE9b2mX+26XEBJOcT1uiHoOBcjh/y+aN7fudVkHCuMB/Ftdd//hT4kd89NGpG9HxGtraghxt9djMi/RAHJ09fVUecLZq46DtnuzSv81UKSLxRR4iHamlGV/gvxXLIPC9c7I1OBRklprhiTCm0hXhNo/z8VYgycrkPkpWK4G/fa8OQUvULdByFs1cBQp29UNQ0juMHuzDVloHkIYtSmVZhZAJcmvlLSVHSzhDM/J/6KknXIVAtA61Uf6cDd6B4MAhU1uM1glSxarlpHlPZblGuWkJaOUJBdGcuWSCO1uNHsLskH5NV5QKzDLt4wil9jYA457zPISB9ufhnPb9R98I7M21lLzxB6pxsT4Fi7V23PUcAZDaXs+WTOPLm761x2fMbqOzht+tdpdCnwLUrjktVUwE0pjwfBKx3nnhJrtiCjLbH9PT7U0NXYrm6IWDPn9ERgmYZYRmiO1PwrPHyjH17A23a3xa6ZKB1Aauk/Z0RwRwHBIVtHeFOXdc5q5yADn/atRxtFQDPGJZ2tud27/+nGacJAuu2hfbT13/57r9b/fE5DbVcnYih82L1YLNje53gEN1/vPIU3JISBXprPtKKyudrrOnZRDHjUOdvxskrB1TK1M/dXjuv07YX1niOduDP6HTfaTw33/2AdSnz9fqh/BGA43iJtuXvRhzLC+9xvvep+/xzVUNwdWhG6uJVAv2eLW9HRGCxtJfeea3WOsTJEqxThAjpfPxLRD2c+6zPG1ZnCCTKYypp9ypo95OqH9b9y46VG0QdYWvWQmSoek9okWMZwpZ0PS6+2LS6TinF1uHVnWo5e6WeHhi6AlORX5Tj535jsQf7hNbmWgXKHoaaz4FipdBO5+/uhfLSAUmbx2HqGsuul2M5MgsK4KigPO2OlBbqXdleyq/Aj/NP4HJrrfyYRkvXmPQ/VHb1iVLK8Sqe1NBjAtKeLVZK9Mv9FazsgtvXBgis/17pkIC4jNA71sva9vN4bCTLOg48eOJ11C05JkqsiQ9/FVQR1vX0Qv5hxA20K5XTZpkYAscR6V+effc1END1HZpG2enDMq5g21lceBjnT74gEDLToWN8dD/f3y5tAftex3ULVFsbJ3HyWRHAnGqsQ5xSjOUYNUrBvXQR66vlmfDeCEw//vl/EKVdTlypU/3eqfJS6evol8+IbSev0XGf9tbHbNN47Or3jrU/FI/qD/tkOo6NqaxeVPh/rPVen9ftAI/ttdG6fnOMRZvQ6XaeZYpp83m2tbUhMjNBylmLmiDE58W6wjbVdlwSFbVe7My039n7rPw0tGtsMyWxK39aItRakFccxyP2nM6/f6SrlCke88d00pZvkLwwnDE/EWqCENWpCf3yOa1V9YUALH8M93ef2gGnhZZxrk6T6rhUyeUzZh2hWiz7m6m+Ogz1hOCNcUexB/1vzciVMk8lbEK1dLTbUO9n8FP1EY6T5ga8uuQ8ywvj1OMgjoHiQhIkrn/+wx9l7DPQ4I2jCmI/UnxBKRSHoLy9Fu/8f+ydd3gcx5nmX+Scc84ACZAAc84UJVGiRIqSTGXZ8trn9dq7Tht8p90/vPE539l7Tuu11rJkJUu2vAo0QdglkgAAQABJREFUKYoixRxBggAIImeAyDnnq/cb1rAxHIAAgyTaXc8z0z3d1VXVX8Xp/tVbauIMx0N0vId4pexdPDokv/nF/3G8FyoN0zEtdMwzjqnoGOZ5pWpMvzzP34z/R4W5kibtzyHYG/w/U+EcLNfN5It5kOO5VOzv6R8Cnyc6cff6x+RS9pMcP7zyQYVqD13g1pkNRy9Ha7DNA8DP9/dIPlY1q3GfGlux3XAZdgP/J81ZvNa6LOPe0x3ij31fZ00V2i5USjgjarIC4+nps9if5+nX6D7c87K0PUzH/83LxrnKEmk7mWd3r3RCh1r5QjuGxQ/LfntHtdiW9tVO7+vySDv/4LcVclr/r9bXa789qj1mernKCtsrhl34//437vdWStpXwi59+WMdhbk1LWBawLSAaQHTAqYFTAuYFjAtYFrAtIBpgT8xC1xS4O/On1j+5xpvfU3K1eclPH4j0K8xvE9i/1zpte8dbnW8tyOOtrY2azIJuV7PVVdXi7Is/c2da3kmc71rZnJeq95SgdiBM4mncTz/hS98AWlpaSB8+5Of/ASEde254OBg/Nu//Rv+5V/+xfrew9affibC4/q5B59h0FFFdyrHOLUKMMUqtGP6bO9hQj2r1o5pou0IBs9U3Vhfa2+bmZkphwn+ms60gGkB0wKmBUwLmBa4MQtcfYNzY9ebV5kW+KO3AF8a3w43U4DHNm4uq8GXlfzcqNOD/6nuTQMFNxq+8bpfvPo9gQeMx250n+kdWuyJ1y6/KVCahtqM4fEPzXRgldGv3n/r0K/17oy29D9bKIkBG2FtpvFHjf8h8RHcmI27XnoJpNwOR/vrP4wMn9DS9VzM2UFZ0plwh3Z8WW6v/K9e/4j28pnaMq80UGNMmIbPb2V9MYY/2FwlPzVcwB+E1XS5f/fNq/nsqiCverW8lKtakpiAGt3lMz1WiOJybwgIZhEMax7tswIZzu65OHrOAj7r+8j66+cFKGEYWwJCZKYx2xsub01gjNvXT/4j8uuOCDhDf7vPn+RGloCmH0LfdFQC1CAUl65nOWBYb6mZzGdHx+GhoPAAtTw8QbHVKd9Cx8UzAiwSHJnKEcq6UTfQ1SsgnobxZhoObU77sO18+t5EKfsaRs0rsCg9GsMilEZQyHVBssBmBHUI/9KeBIAISNMRsNbtAvN5qjZZh20sC/oYba3tra+vOZEscJe9cquv472wbPsrFWZbZ1S9NJ5jvrD9nakjKGzrmP+8D9aflFXPCKBDSEe324Roj7Uflw+vZTujy7xtWPyt75n7BAiD/Odf84Dr3me/zdN2ndGmYavXSb6xDiTtehpVNXdb4R57F7fnWRQc7Z2b6pi9to9+PbYnTrrkeu38JM/qh7afPn7m/E+sUDqPzTbvdDjc1n0wGRQ1nruZfeYdP8Z+ZSr7TBXP3fdZ+k+WGd7jTO8zSams0vGhZc+QC/wccwVci4hYI23iuzldKKhWiqHjRwXobe9LEf8pHkXSBnDiBMsqna7PiSF+MumGbTGdd9sm2bKPJ7hK+BfjPgIDhu74AkIeOo2JtAFpVyMC1+HgiTjUVuWJTarcLYq8rNsEibXTkyNcnBoQMPcRLFroI5At2zYqrjJutpHvnO+UsksYj5BrdMeYgIMs17FOaqaIcoR9qS5KRxA5YLxVxmuE+PTkIY4nErxcxDaE7+YFXJ18smbp49h/rAPhH9VKn0IQl5M9emv64JN+tT93dI6zjgMD/MewomGOgPK7ynOwOOEhiZ9f67Yr0FDZiY7pIlxJ8FRPnBjrfl9A3aoPD4pf2pX321hxTuotryM4SJhWO5YvQr/BEfHSd7H/IjzJ7T/95kVwjErQM+WpRIF5Y+8/BWe1vCHhZg1bc+LKmLPlITltSce4+VCd59iWcj897WE4ey6R8z5urWL/SxcmBKyk2q2tI1zLuAlZ6zESwXIez5q3Uyn5x8klDNvWaVha90O6/yZM/MGB/40d0fHWSwhMr145CB/ncxi4lI4492jrOQLOts44EUP3T9qPsa7yWE+VBdrkPu3ADx0VWzVcr9PP8Qcdf+tjxpUB5OSVr2RV/jmWYHngRCE65huBT4Fdx/yVenULvpJ09QVNUWOb+HeMjsPzjz0ndkxzdsNdvl6I8mxBSveVwNWGMC/Lxs/LC619cOHBX0l5oK88pWjM8cuZpQMIXzYChsm+6526KhxTSt26HNDvoIe7wL/cZ78PlTb6JeC/Wqlm01XmnBagXYPUzC/2PcxvwsIMn47lkoAvx1QaBKa/L2/ahpJld8kkH/rhMW4vFPdiVWubSk+gXG9vwo6csPM1f85KlL1umZjKsQgnlsWO77W+2Knz3idXecUuQcPwmEwWIwzvGR6Ahx4OwfL0dZKPQSPNWN3ztLTjviH3SHvVofKKkzA4XkqL9RB/bNvZRminVX1pZ7Y5q5c8IOWH7ZcuRyxvl7vSpE3TZeZiYIT8h2B7RKfBdx2uvW3QeCBWbH1cJlsZyzAVf9nGcXWAfvc+LHzAMmHG6Ifjj4wmHzTtfkny1LZO2IvPPGZawLSAaQHTAqYFTAuYFjAtYFrAtIBpAdMCfzoWmAr+1Ra4E6BfpvVI/rXvOPQ93Krt7YgjNzdXnu8yjTP5z05hLa4YRDcVbCsnZ/l17tw5WdkwPDwcCxdaJoJPFcSuXbuwaNEieb7xox/9SJ7zTOW3tbVV4Fw++7/33nvteouJiYGbWiWLq2LRPx0BZzoqIuvnLHLA8DVnzhzoFRkJ8Wr3D//wD/jZz36GrVu36kOTtvfdd588P6KSsAaHJ3mYxY/AQPXMZsUKuYKKwqYzLWBawLSAaQHTAqYFbswCHN04XPnoEPibzri13dfXTHfc6Gc2+1+3RG9+mxb4bFjACAXdaIr0Uq43er3xOg7S9Ytj4/HZ7O98IATVtRNTLsHBpdL54p/LW38aji/j7dmdx6JTijF307fgMBSn1PP8r1lWnX5msgS97X3pZZl5nC9++TK+seSIeCMY0dBUPekS/tGabTzGe/L19ZU/XFUll2TJ5TnRDyrVqyK79z0p4ml+rMxYj7oWSzq5DPOtdky/LnuE8bi0+drAVbKk71RxbQvdirGUS3BHkyjnTeWPx8tLc685TQDA3jLX13i8jQd0XtnmtwYsWF9ui3MfkDJijJflVC+DrePk0uJNSvWM4FDliQJZ6rwXIYgPcYZHsAOCFQyWGjkCJy/LPuGb2Ah3tVzzqCzJTWVRLvnc3pkP3itVfWOdXfGrM0dxXi0Lfz2n61yTkwrf0VkU+Qi+9vd0ShkpbGlFZLAHEmJ24tDx9yS4u1KakbL8S/B2dkH2wXcx3DVircvXs+fNlAe9DLzxngh46HJtPG7c53LtR078WJaITpvnht+cPW09zWttw8iKzVIQXT8S+0YFCvRzcxf/XcND6FRLfAdmLJBtlbLRdrW0N5cupzO2EXJAfTF/ttyv1CbPdlrjsY1P++X1BPY+yCkUYPZYxwk5Za+98vONRvD9nqg9WSdlxwhguacsxvz0B615Yu96BjxVOnR6dPzst/Ty2voc60/cggcx3mlp91jOF/6vTFDx1+jmbG7D/o+PGw9Z9xl/Z+dkxW7WER0X84bwUVD5iLRTyU88gPb8Euv1xh0CW/VlVBOMRWlCAgp/8RNMzE3E3IBl19Q543V6n6rLhWcP658z2lJF8J6tn5PreN9U3aYaZ3tIu9QJQlN5ZZMVEKcK2NhOsA7xN+vKXRnPICXzal5Odf0neZz5xjJFOI5lo7vbQuQZ72Gm6en0siwbP1UZnSocYzuz4/4gVLYMIjJqJfx98sRu0UoF1j3TH34prrh8tgubFm3GmHc5mtoGcCzHUl8ZNv3l9TbA0aFdJlUcOdIudZB9sFbWvWfpdgFJ8ypLwQ+SMhHSUIaB1hA0R3ejPa8DXv4OAsVxchfHjGmuDggI2injgsa2HrkNQs4Fx/cIBOeq2tv6yku4WNyDwORVKG7pVyrFI6pdH5H0r94YiFDfZdjk7y1tMgPoCQ3HofffFlBxkV+g/NFrGx9DsZqYsFO1Q52tTdIWEcjz83UGQWbul6lyZHVBztKnsN9JTcpCSUUuIpfsgp+nPyJ9WuHj5Y30OFcM5ThBTyC4Z2GDUg11xaaNf4Py8yVq/NmMFev/ChFDlfiXD9+ztiPpS9djiYI0sxJTUN58GYmq/qZ4+eBn+ecl+pRoD1Q0hSFkUSJqSnLV2ClL6s7C9ADsLqgUPwRsm3vmYc3OZ5EUlIuz55qwZP56DHV3YfPy7Sr/TqO7Z1SUZLuuKI0SwswYOYkLCkCk6vZrV9TjI9aFYeFIoNgvYe5ajCjhjeKBbiy/+xHEDR2Fk8OwgnZHlK2i4avKs59PHMoc8zHQ2Cn5wATpMt07oGjiK063hyyz7HPZbrP9Zb1ob1DlQ7nY6KUYV/+e2Z7Rf0S4i6Sb53S7y7ZC21iXZ+YH+3bdp3D8evLcB8gv6ELWwr/Dx5deRX5PAYMRp8e2bCeO5f1ajt333F/BXSm8tvc6WNN/xfs1fSX7bu3Y7m7d9KSUCR7T42o93rDXno0O9Ut7TWCZadeOILq+h2MKIo1TKwpUDFr8tnR24HRlMRKHHfFyRTG8vb0lnbQjYdn8rg4MjnVge0iswLEMJzk+EJ2DfTJWYlwf5R4VODptbhw2K8XdibZeAYvZDzAeHSbrJuvysFcDvqQA2KjkOegZLEHLhALrR9xl4gwn9NBt3/IATlw+jreOnJHfT8SqcqrqVq2Lq1KM9sc9y6NwoaoerHt1Y57SrzyUuRB5VUWYr/KY4wOOo3KUwi/bgMLGy/APCMTaVWrslF+B4woIt+1j7lmaIbAzy4G9NpD/ZXrbrv5/0WWHfju61aQApbrPfOOYnuXibKVF3UfK4pW+5975TtLmsS9t9v0VnIcz8IcPC9HTf0lNiAqGg6sjClzG0NF2GQVqJYPwR+IR1NKMo+0ncSK/FW1dqr6Fe0mdIAy+KGo9IsfUihWO7fKSiJMvhseDpY3kfVeriQNcQov9Nz8sR3rcx7ow2HLZ2sfzf0hy+kL5j6bvbbnPMmu9YEYQ0h/1dICnjz8W1YfjTEu25A/9l9aMge3AqkRvFJZWI8w1Ei1thXju6UAZc9FjV3cZYvzTsTPCFY5BIbh34Qo4qvH1kfxCCcf8Mi1gWsC0gGkB0wKmBUwLmBYwLWBawLTAjVggMjJSLruV4OGNpGO21/B/2p+Kc4pZBxdfy0Td691zi3o+dFCp/+5aFjDJ681Cv6NqFaPx2tv07mlSStX/3z4HhPiNIT7MIkZgc/qmfx7O68GBnPGbDsc2AD4P2rhxI1inCP6++OKLtl4m/SYI+8UvflGOvf3228jOtjwnmOTpBn7w+QohWsK0UVFROHPmDEZHlVqPjSM0e/fdFrGRH/7wh1ZQ18bbpJ98XkKFXYZLhd2WlqvPpsPCwvBnf/Zn8PHxwalTp5CXlyfX9vT0CFBL0Rf6KSwsnJSe2NhYsQOfwZw8eRIXL160xsn7yMjIQGJiolyn379QBXjHjh3YsGGDPM986aWXJoVpDeDKzpo1a+TZ2YULF1BfX297Wp4LPfnkk3JfjH///v3X+DEPmBYwLWBawLTAH48F+Hz/TnLsI+m0qr+dtP/4yrEJw9a4ry+xd0yf41afNx6b9b4J/s7aZOYFpgVmb4Fb+Yf4RsLSL0N1yvkS+3rh3A7o195LaZ0m45Z/1ug0kGg8x7R7j8UJhKdBB+N5Ahz2jhv92O7b2scnOB7DA11or7VACBqMMF6nYQ7jsdns8x71fVYX50qa9e/ZhKP9Uj3zt7NULtbX3siWgAChXzoN99kLh+f4wl6/tLfnZ7pjM7lOAwvThXMz55gvN5vfNxL/dPHallmGr8FNriSUnDChIIoOpGV4I+dMFypqBgXWCk16GCxv812XCxhBWPHo5QuK0GkV0ILhDFeV4+TFC1iZnqUU9a4P/vIa7Wp6uxEUFISu9hYBMyLmjIOAWE//qMDF9EdFyAMnOgRgYVpu1mmI6kbDuV5byHDjAv0RExqPCO9W7D91LYhpGwbzwGF0ELurygRYItDDDx3VQaury2W7LCxKoDbCK12jFvhRPBm+CGUT+qXT8eitwZt1l20knRHK1+WX4OtEXYuUZ3cPR9SfaRC/aQPRUh60LQmXJytFVN2WajhNPBu+CEzq+KZr3zXEoy+lgh6h2l6lFNh08ZwcJvRLZwv+Zqgl13Uc4sHwpe3A+rAkdRUe+ZwDzucqADI8RsBzemUbxM+C734Zrv4+aDxmiY/nOFnCbdM6dBTkwV/B2fxQRXFYqUE+unYpEh37cXlVFta7KpApa4HUHV6nHYGiJZu3S1nesUApQZ7v0qem3DortdXxCctDzvmeYahTS4n3d7Za85YAl4bpNt3jZ817BmgE/aaMwOZEUIwFWrc5bP3JvLCdTGA9eYt2bCfzMN90f6fL5o1GRciS5VaHN5NwjJA2FXSLztUhMdUNY621aCrzV2qrHsgv7cJDc8PQW7UGCcH1qOhVSrzOXogOdLSCsJyY0hGqFCkvdiFUCXs2t46AgKdteaV6LN2Xn/oHEMT8/W9/JHAr1UwJFhKGKyw8AqqiuwQ8iNKyEwqU84and7ACil0EaqOf+Kgzat8FET5uAjBSddM1cjsqL+6Fp5M/6htbBAr2DnBGs1qerzM6Gon9A5gfHApOPiDYm6n2CfqGKhiRx8+oY/eFRuKig/Kn4N3yOUvQW1mElUv9sfdQk9iWD64J1Pp6uaKyql/a9FgFYpY1lmLZHD90NuUi72KpQLCjQ8M4r150uC3caB1DqeYQ3h5OeHPvPmTd/5Dye0TaFsfAYKzLWIHsEotyNqHfizWHMTawBP7DtSrNbqKEGhXaKjYPUZB1W5sbnJsOwE/Bzl6+/lirwMbW5nMCKBMWRXwm0pavh/s7xRiLqpa8oIpyQf4pAQvTgt1kcoyGflkW6nJ+IGknxFtQ6agmlXkIENlV0Y2ouY5Y752ELte56FAAYmasemDvn4z3/3BIrmH9YTvZ19uJzVk9KCkYv+6kOdqTeX2h0qLKLIVDfen2jL9ZJzU4S/+ElalkPNQ5ghoFY9Np6JdlgwrWESH+kyapsV2sritFQuxqBN6XibCBIVTVFUrfTAi3tu0qmFzRkmsF1glgH9z3kRWuZDh3LfK2lnuJ3M4Xlfsv5mSL8rSHa7TVDm6egVI/OYmB8bYpyDbQ3wNR6avQ09Yk922Eflm24lQ/GRARbR2DEIhlPf/z5HQBNQnP1vR0I0Ip6jaPDlsB6g3rtqCq6CLONbdiX2mRgMAFSiV4c5IDklV97Vd2PHrmrKSeoG5eVYmCwEPw6gnLZJ5uZ2e0dLRLGfjmvEWihE3weOv8u1DcGY15Cb4C9g5NeIuSCicvEBT2ClKrw6iOf1/2JVEkfnD5WtSOjeLVsyfkHgjo+ns7KzXsJhkXsKz4e7viQFUFXCeccLdSpWYd7VfjzR3RCWoSlZMC8x0QGrQZscnx2H/k16qOe2JkwvKClarHjIMTCdbNXyRbtqW2Y0OCv0PtZdayxTJGdWv2/fSfkeKBCUd/nG+/IPmtxwB8kROyagGifXuUErllMg7HFP958kMpYxwTJMU7Y6DNCcfPtWF0vAFdnYMIU8raNScqLUC8t5sa+1nSe/ddQSo/XbFx1SBe/4OlPWztb5U4RXW9zzLGYVnfsiYAReWW8RDh+0ULHkFMize2qWvrFWje3nV1IgLHTSGR8Whrrbeq9BAo1nWJsPJrJ/9Dxsccb3b4liMpXKVryNJnjKrnafQ7ELESPU2FAv3yd2L6X8hEDI5rEv7HX+LkOz9G77Nbke5zCi+8cwFnS6s+lf8Fdqqdeci0gGkB0wKmBUwLmBYwLWBawLSAaYE71AIm+PvZz7jZgL+8G3vw7zfeqJfjN3q3nyT4yzSWXx7Fxix3uDrzad6tc32D4/jB270YHL614eoU8v/7unXrZFL0+fPnUVVVpU9ds/3Od76DBQsWyPGf/vSnAtJe4+kGD9TV1WHlypUIDg4WAJgqwEb4NzMzEwRd6ZzVM6jVq1eLqi6VdW0/BG8J5NJVVFSAqr4RERFYtmwZlixZgvT0dGzatAkPPvigPBfjM6pf/OIX1vgYL69bvny5gLWMKyEhAampqdiyZQu2b98u7wOpDPzLX/5yknIv4WJCvwSGCe8yPgLTVCpmuijiQaVio0qwJNTmazrwl8+ennrqKUkfnwcRIu7quv67FZsozJ+mBUwLmBYwLXAHWYDvH+4kZ4K/FqVgjt5u9GMq/t5JJf5PLK2EfOLmLECoV5Z64deJnYH3goqm04GPn5SJ+LKXf3DswS8cRBPGs3fuk0wfB/D6ZSzjJcSggTZ76SDwZs9NBykFBsRfAzGlLliJtsY6e0HJMWOaeIDAr4Z+p7xohiemg+FmGMQ13qjoaQsWxYTEWcHKay64TQdY7ktcygTGuFl4SyeRALNW0tXH7IG9BMlY5nf4bcNrl9/UXj9zWw3V2bsvJlZDFrYJN4JyWX/9PJpOTJ7ZrdXobK/Tvwnb0tVWDeDvPz8fYwGjAgCz/SL8oIGh4cRYPNXSJvDMRgV/aeiEANVrFyxwjA7zeluWdc4+5kcreOp0GK8lXKUdoY7e6j5oO+nj9rZTqT+zXZnKUVGVENv1nC0sY+ufStru3nG4WFlme8ru7+6+LlmensAQYVJCv4TstIIhLzp+733IcXKES0ujWsraAuAaA7OXJmO5MPq1t8/6SVC0x109VFOAD8vgufrzaC22LI/NfNJ9hi4PRlsSZuNEigVbNyD70J5romB/qBZzt8Kw07UBxvLKONs7lWJiYc6kvGFZoDOCv4R2CBppZ6+cBClFawJHzKOxsQdRW3feCv3q67gl8Bu+drEV/KU9joxUIT73ggBkhMieTJsHQmJcPj6voganG5pEATssLgG9e84h8BtbrdcTGPzg1R9ZFRhjI91VGpQaobL1dO6R9U9Z22rC5Io/wuWqUuslRrg3RoGOBP74odP5RLtMNe4wXs9rpusvbc9PFy793qi73WMPY7mdSRoDvfOlbaTfweZ6GZc01A3CYWwC3nEjaKztVQDbGtS1+aKn4wASfSdwLLdb4NKkOX8NtxAHOHvHw9+9CYUn2mQyw7nyPoF+jfHrvlrXWwLA3Zm1AvsS2OMYiHkcEd4mfXrswl04qgA/gpx42Blle0sQ7tsIP6UGHKPAdv+QzUj1K0XHpTjkt5TL+IngeeBoDvIuNQr0W6LA3NrKATz+yPOYyPkY3d4+wEC/TDBg+0Pwt2p4EEXdnVgaGILc3i64+gZgtZsPnNLC0VTVjpQVG7D33eNyK+G+jkrhdFzuLXO5L6JD3RAWtBzJc1YgLaUa50fSUJFjKb+c1FFyRR34/owe1Hf3IS7BAxeL+kC1Xn4OHDgl4VKR+NiZSlE75QEC0WVNw7hUXob0BVmiyMr0Evrde9oy2aKpaQgpCiw8XVKKNT1z0OfUi7LcX6J1SQCSeoYRNOc+DKoHxB5qjkWqSxX+82AhWE+9A8Ot7dQOpejrH+WGXS5fg+O6FOQf/AVKqgcEVGS/V9ffK/2XLlOcfMR0zFu4AC4PdmAgvxlnjp+VtrVhtBFurj6yQgYhXa/ACfiP9wpYLDd55cveqhEe3k4Sp9Gfcd/Y37EPJwhe3fwUjmV/ZPQm+0MjrQgJTkf2hfes51j2LuRb7Ma0Uek8fP4CVFw6j+cfew6/2n8aC2KTBErVY3GOK3ldffHxSZO1OEbuHrEoE1sjsNlhmW2stvSPi5b5oaTw6qQh1n+OdaJD3HHkQjO8l4WgrqADfq5xaGouw9IEBc8roJmOirtUXafKMxVz2YcyXxjGqIuqE4uWwqemCh+3KBVpBf0Wjw7Jiwkq17Ltpco223L6Zx96sLpCXn74u44gt7AHuSV9oHJ24+UypTJzBuuU2q+/e5TEvSYgCGtCwiW+/RWlsnVSCr9Fqo2gAjVh9Ak1SWrl1j/HhYJjmOPuhafnzEdOdwc6lJpwkVJtJiz8u4vl6G0oR9bcFSrfQjAv/DG8duSXohC7ftkaAXZ/8s5BaU8eW74JQdEPY6T1gpSzSKWYXaDiIPTOz/ysWPzw9X+XcrxCtQF6EgFVsTtKCjBf+X/9Uo7U5WcevAsHzqkJCoZVU/hfJmXhKjy9+lnr2JqTDbTrHXAR1XyWd+ZR1rzHwBUOwkPnoeT0B9h5999Z4xyIcVFAbI+0nRmpy1FeV6mA3wUCqDsoWDslfTli1RgTXWVYvu4JXMi1KOYwXCpOczzK/3xsJ4qbWiflO9PD46lrn8DH+6+2EWUnuzHWXiztHdWIqWgeFeAibZK+h6ZGpX6k8l+Pp/mfl+Mb3hP7SZYDHosMckNz+xg2BCZhjpo0wHrN43x411iRLdez3PC68pJsOee9YLHMtefkII4hlHe0+wQgcNWSKVcP0Okyt6YFTAuYFjAtYFrAtIBpAdMCpgVMC5gWmM4CJvg7nXU+G+dmC/4y1Rr+rW4bxv/d14JLanL8zbhPGvwlmNvYPqAEYTxvJtnXXPuTd9tQ3nB7oF9GRsD18ccfl4ncS5cuxYcffmgXIqXa7t///d/Lf34q8n7/+9+/Jq03c4DPFPLz85GVpZ6thIdj8eLF8pzh8uXL8uyC0Cw/dPr5hX6fZrulYu+xY8esySFE3NHRgWgl9BASEiJQLt+zDA8P49ChQwLv2iqIU6n37NmzsrIVwWEqBsfFxQkrwPd3u3fvxhtvvGGFhXVknKRNlV6mkf79/PxEUZnHqRz8X//1X2hsvPrsT19nu7UH/jJMAtBPP/202ImA8gsvvICSkhLby83fpgVMC5gWMC3wR2YBPsO/k9ydBv4a4VxtZz36Mm5t922v429H9TEe1/v6uN4a/fKYPq63Zu+uc8LcfuYswBfbZQqGsnUEEz/L8KFtev/YfhNAC1FqWW//7Ht2b43nRxrexckzFkUpu55meZBqxG/NUGGXL535Mtl0f7oW4GCGf8JvldNgh4Zb/sf935agf/DW9wTW3HfgHwWmPXv+13J8zjxvBHg6W+sAoccDceNoePkX4GxgwjaEZQjR6GWrqXw6U8fltX9eXijLKTE8KqnaAtwMa6rj14uHMNJv37n+wwTbcAiS5Kjl2+me2BaG168s4a79EXj6959W6Z83tKV6XumrSrXPJo8JHW+qtwxpmpwXY6lHmbJxFz4KVpMwaqqx3dMb79RVCZRCm9m6qdoNPtDhQ56ZON03sb36w9m3r2mHGEfkI8tQ+vLH16Rfh8/288i7L+ufN7zVtqa96BIbngTL6Wzuh9fRv/vCDeg+/eGk+yEUrMs7/bGMsz5M5ZJ2PY3yN1+Rsq/9MD/+cm6W/GReUZ35zaSFCCrtUTavsvb/6csUpHjhpNRplmmnhlGEPbb5mj6IaaqtP4cveG/Fv5b/HwEz0ZdlrRv6T45t20AANzvil6iKD5CyxQTpvNRpZZ1wPbMeJUq9kK7Oex/CG3pR4xWKtguV2ttNbQlNTtWvzjTg2ebvTMKlzR1D83H84/aZeL+uHy5Dv25BGKpa2hEfEihAXnl1O+o7RgRO8/DzVsCiRfWS/rhvb1xBoPD44d9h54r1EicVfVnH+PG72xsNR5rgFbMYodVAft0Ra7o4tvRUcG+LT5H40W0KPTz93D/glRe/JzDwptUbMND6KoqKm9C5OgyZvk/h+G/+DTF+LhIW09nRmga//jEExxfAqy9KFHP35WdLO89+QzvCnPM8vKXN//KmbajMOS3l/V+zT4Dle3FgLc7WNSPBy8UK3hLWpc2pVvvO+U4BI+PTFuOVj9/RwV6zpcrxL179noC9ru651j5o25ZnsHu/pX9iPamvP4LLTVXYujwAnostc0Crjh2GY082apXKZ2P7sEXN2NUBVeMPoPTErwUA9I5UILKLFwIdh9QELx91D76i2n1NQmwO8B57a0+jpsEC6lNBNbrLMkY8PjiA/Poqazur84Nqta98UCH26avJlnKigw1aoBQzRmLRurDWWmf1OYKtZyst/ZDxvr9wXyh+tefatp/XZS5cL4qj1jCUjeaFf4CD5/us8bJNfe03w+gf7JK2aIWCVk8rBecVqRkIS25A3eVB5BWMIFix316xS5DSehnpgSFgHrPPZ7/U52WBhacaH9PfHgW90tn2O4z/5de7sE3l2R9Oj6G9QxVsG6f7Mdv+kd7sHaN/tsEEfuk4JtFjFJ0OKlQ7Rsdh9/mTMuYQj+orzdlNrWBQK30El3a8JysN1apNjBkZFv9Uk+Z4gOOCeWu/jUvZh9HaVIJNi8dQW30vPir4Ne7KeEaB+EotWNUZjoV0nJwMwjSxfF0ar0KJMgnTSj9MC111U4NSD44A6z3bPabTOI56/smd+CA7F9nF5eJ/3byFAipzgs1A026sViAz+x19DW1/pKMXCaGBiPbZhuK+I1YIlwEQiI6fO1/K7eu1lRhKjURKebPVZhLJdb54D2wLaC+OJ1nG3zxYJ+XJPTQK/moyQJJzJXLPjis/DlIGMpUKv5evM7qQheBhy8QqtomcvHOXp5dc7xzohfD1T6DizZ9OmwIC7ix7ul0NiYpHbFCc3Kf+z832pskZUpYZ2JoV35KxgzFgXc70Md3vcCKMY8QIzlUVTBovsOzxnu999tuT+jiWDebtyviH4R6pxhvjrfj9qcOIy1iCe+PXo3b4F/j9+00KFvacFJ6O19yaFjAtYFrAtIBpAdMCpgVMC5gWMC1gWmCmFiAQSHenKVz+Kb3jcln1PDyi1eT8T9ENqOeHIyf+6RNPwWY1r/dL9wXdknhf2NOGAxduSVDTBvLQQw+BCr50vb29+PGPf4zs7GxZnpsqt/fffz8effRROc9nIVS9vV2wKRV/v/GNbwhgywiPHDkigK1Efgu+PD09Bf4lvGv7vG6q4AncUhyMz1BaW1tn/FzD0dERgYGBMnFaA8xTxTGT4wSzn3vuOfHKdyI///nPBSaeybWmH9MCpgVMC5gWuLMtwD7oTnKc+ELHyTdTuFR1fEJ9uMyv3hr3eUwfN271cb3V1yjv4l8f11vjcb1v3Mq+k/omiMuPdnrfuLXd52/94XV6/1ZsLW97dWrMrWmBz5AF9LK7OklrlXLYzp3heOGgRRlNH7+Tt/ol8O24h+gr6oW3Ouzu5hokzF9uVV4k5DYR6i9LuzIuKpxSte1WuqnUiO3FwRfM/DNpuplbgHk4GxvPPORPxydn+xodoQSq0xGK0gpuxvPX22eZ0qq6LFsasqXqaU9fkfxxf3ZbJ46dtyyPQ+VdYx3IaVFLP+eeFVAmPiEKuy9dkqW1ucQ0lfaoUkuohMte6yXRp0tTiYJzOCuZaeF9MR323FTH7fnVxwjsvvmeBbqjuutA32Rban/cagVhfcyoLpyvlP5snVYcZ35weffrqbXaXs/fWj3PNo/Dli1FdKNFyTfdqx+EyfzGx3BSLYX+bQVm/aLgAr6VuQRnFKjFuLX9mLcMi7YMDIizLpeu447c/kV0FJzVP2VLEHLYYeCaBzb5PQVynnWJ92h8OEvY6J67yrDnBcuTN51+1r17lm23lim2n9M5DaHTj3HfeA0BMTqqmx59y6J4mqyWpl+UVYJzF1rl3Ey+2D/RTj6Zq7AytRzFBb1yGZeYryqyqAvqcHSd0L/1VpQ0Lw/Bp7pS1E8XrFiHvNJCBCTMw9yoJPgOW8rJG0rNMLujFS7qWOGhl7HxiWeljyEwSJe6cC28/PylrAcoWNQnPh6NZXmTyhDVdnv7WqzqvI8oWDelaItVhZDLpet6zDB5f2GhTthTfQQVNYPWssVzfi7+ovjL8vH1r8TgxVfqwPydn/4gzuW+iPayDlEQHWi0wIu8RjvbeqGPE16dLn/Tl6639qv6mtlub6ROXS8OtiPRXsumbGf09VwynnaczhE48/d2RbbjCApOtaGk21MpFnSjrXtQ1NLLqjvg4u6K1h5gQbQrThZ1CKRWrOqgjxJijkv1kraVcKhz7QV4u0+gsSEI2TXnpF4zf1nvhjuHsSjQGxlR7Rj2ahD1SwKvyUFKUXfEDdUd+apetwqQGeOYjE7VLqxdvwt7P/iltAVJqr68v+9HCE99EEFjpTixrwHN1Sdxd1AKjg13wt3HAcEhX8OJ3FeknCzNikR17QCO1VZInSFMGezohCQPL1QM9qOtrU3a+GIFGoaoSR+E3Nvm3CX9UYtSLvWJcRCVeKr0lqnxE2G/7OwuAaEPKuVUgvMZHe3478LzcAuPxHB3Fwis9wXnSjmMDIvHmnkOKCk7Jr+jo9bjdPZpa1ZsWLXd2vexnvT0WeC/A+da4e+gxmwKWnVR9l209HEcPn1QYM3CrnHcuy4QXuPF8FPgYXvHKKprBgSELVIALyevUMVzvnop09xdLWquT298UOBKRkzlXCrO0vEeu3pVBFec39CgFXxu7euRh9msj8w73cZnznNFyqZv49Se36C9axBP7QhDnlIzJpjooxQvxseDkWvnTYZnwEpRRWVUPt7+aGiy9I8XrkxK0Wkwbqliqh3b7sCANBTXOqO5o0HKA8fTHx5oRWT4QiyY/zgS4tbgdPlBaX+G50zg9D4FJ67foiDJnXDxjUK4kx8OFp3BsYY6RCvV5/OqfIVONOF4UbOUX04kSIzZifomyyoOeszKsUBxS9Okdk2ni/0n63eeansGFHxsz+lwdP9i9MNjtn0G/TsoT2vU+CNhSRrOKeV15kPD0BA2B1nUqlmG45PmYFlahJxnmLyuw2FCYGKf0TFsDI3ARNcAzrQ1qv1IHFUwfFjcKizKaIKrGkK8vXsfVj38LPwHTuC3h9rwxGbLC9ePC/bBX6noBvu4qr65VepOupunlA2d9g9LLCrh39z2eTVGmhDQd9N9I0jxWSUqvNsSUkRJ+5RSJqZj+gM9IxHY3YN9xcVyjJOlakccUN1SL/ebU3JatlwZoNwnEQ8tipX0O4wOws19OcaCunD45FVFZ7Ydzr1VSgU8DD89fhDbFHy8wdFLIOTksEhRH7Znc0auxxW0Pe3GPNT5VFSj2ir10oUA7gKlRlzw4V5pq1xcnBAZOw4lFI644GU4d6kSqYF9KK50V7YKBdWSRzqasTe7GcGhMehUqi8cp2g1Z4LsukzzmKOXUuQdd0NFlWpYlaOide/4CFob26R+sE/XCtLJ8z6H0R418aa2Q9LJ1QiMiti8Xqef++wjWW9Zb0o6SsTG+jzPpS1eg8aaCrmm8OxhyR+eJ/x/prxB6n5+1QmwjXpt76+lDCR7qTrotB9HfR/FVzPm4ZRSW9ZhMk7TmRYwLWBawLSAaQHTAqYFTAuYFjAtYFpgthYwFX9na7FP3v+NKP7e6lR+0oq/Ov2VSn+lprkfmYnucHXmk5rZuz61ghiVfo8V3Nj1s42xqKhIVjXasGED3NQqSmvXrsWuXbvwxS9+ETt27LAq7RJ6/frXvw4q/t4u19+v3gUdPy5gf1hYmDyHpRLwrXJ8JsFJA7N97s508brZPNOgyi+v4zNu7t+so2IxQeyDBw/iV7/6Ferqpl6p92bjMq83LWBawLSAaYHPlgX4fP5Ocnea4q8J/t5JpctM6yQL2L4snnTyNv9Y+L8y1QvPe3H049OybOnNRsd7oZvNgPtm45zq+htJA1WZbKFoe+Hr5crtnbuZY/yDw5e32hFyI9Rh66iYqEE423O387dvRrRaqrZfYL7bGc+dFjbBhamWof9jgn7t5Yv+U34j0C/D05CoMWwN1Wq4M6d4VNoUWzsT+KyrtCi8EvRF/7CAvlTW61ewxJNp80RxjkvCqwAEpjLGY7tPgIXwKpdanmqGMWFJ1kkqDxNCno0LmPuIFU6MCl09bVuzdaEPuFz5bB3zw55NZxIO4RKdn0b/XBqaNiRQR1fT3ChLd3c6eeIPpReR8LmnZMnyquFBsZ0GQJkODeyMjQ9Y93XYGvqlGqtu95j3GnSxlxZ9rbF9DwyIx+/fu9puaj+sewSJY0LiEJ30IAjZTOd0eaMf477xGgJi/Ny9OdjaZzJc4++UZzeCqpntuVUC7BjvQ/cxTD+P0wbVLX4YVYAe3bBSBJ2Jowrwbz/cB5ZZ5g1BwRgV5v6OFuSUF6CyrR5LAi2KmISxCUCFqm1/ZytyT3wkUbAcb0xZj5yBfag8UYD+nk6BrstzT8p5pm+q8QmXCX/j4kHxx3uxtdemdX8HH4cCq6Kn8Z6CvhUg445o13q8+X699RTtmDl3lRUmDFu9Dn21lv6P8FZkcCaWJ7TbrRdxaln26cBfXb6skX2KO7b9t27vmCSCdcayrZNphH637wq3guL6PLfVjUrlcsMuOA4nwsupDK1D7gjy6kNasBs+vNSMAFcnlLT3oatzEMnxgQKoUd2yT4GEvtFu6MsIFjDUu9QbDzo/gxavQqSqjHYbn0Bdf681XS6jrgKuZSiA9oMPWkAYvq9vHQ6eflPatJHeQYF+qfaZV1mKruEhdPY24Gv37hRw1TeoXNpOLwWOHs6xwIPe/jE4pfzuevi7KMgrRW7ee9Y21q/fW26T0OYiv0Ap6wzzTH+3HOcf7DN1NXg4LklUUrvVuf8+/r4Atqlrn0Br3UWExq9EcuCwgJ1NrcNXIL5h9KgH92zf6sZHpd30hruAu4R+qZbJvCDI2z8aDiffAVEN7vZww650BYnWO6o2bVigX6px1gxYlF2ZqEClTLswxRvxwa7Yf+gS4uO6lApwGKIistC9sB1RXXPx37tzBfrt6B9FVfWAKAQzj7Zt+y4u+xeht7pPoF+2y3Wt7Qjv7xMYmOFr6Hdx5nqkRAxOqmfs9+io6vqdrKUCSRPc1G0PYUX34QkFVi7HxVOWOkzoNzxQTdRQ/6ZPX+pQxGETnJ2jBIJlHBrw/fzdz8pECsKKZ85b8k4iU18suzvuD8Lw0CIsT+sWyJrnCKSzbNJFRyxTELk/6huPWicKcDzNyTkXavMR5VeM03mHEeA/Bq+lD6DhkGUSRIJDBE59/DbK8s+qCQhdCpRuwRPrHkBcSDT6/QMx4KsmvHR3IHTJLhzdfxwlFbn424efxlE1KUX3Q2wjp3NUSDVOsJmqLiZGuqNDpdnW2baBPM/7Yll9/UK+pIPHkpxVeVVll6q+u6vKpE7EhSZgc1YiemuasCxzMVyU6nNxdS2+qvb9FLDMyRu8D45PAuc9io6WXASnPaxWADmDhUv98btX/oCs7X+DRd2t+OnhDxHr7CJx7y7Mw7p5y0CANlGVZcK4VEkmVM4y/+jqTbg/SCn9BvkLJFxc244DR6tFsZfxsgwVqkk/vA/aj/XhL+dnyPU8xnDop72rBcNjSim5sxrf/VIcXjtcgw3rtqC3rRqnKyoF0A9RkxiPlxxFYel5URPOnOMsKtURIf64a8kS5J47KXEEREQDA/1w8A7F7xUoz35Ix2+bJxrSpu11u6n9PLElDoR/ezrbsKZnjvU/U1z0SjQo1e2BnnaZcPFAlg/25bThvq0eqKtQ0rie6RgaKYTXNnXPJyplxYmu7jJUNfepNlOp6JaVMhvFXe4cActvapgz1j31P2Ucw7JunNS1YfUTcBj1Q0JsvADPPK/rIgMxTmSzhGoBfpnfWkHfOIbQk+w42aa9sVaWqtTjLG0Dtru8JvUbSWg92YazFz4G/Y/7e6kJGs1442ibUlf2wJzYQKxU7cWRizk6anNrWsC0gGkB0wKmBUwLmBYwLWBawLSAaYFZW8AEf2dtsk/8gj9l8JfGrm9zwNH8Afh4jCE+zLLi3Ewz4XBeD37wdi/KG9TD8E/Q5eTk4OTJkwgPD0d8fPykmCmCsGfPHnz+85/HxYsXJ527HT/43KGqqgqHDh0S1WHCs6YDenrUxPh9+3BJCRENqYn+pjMtYFrAtIBpgT8dC5jgr6j52svwm59Zo0I1wV97pjWP3REWsPey+JNKeOPRJizZvN0KXd1svMaXrzMJi8CIVqqcyv9U4NFU/m/m+Eyg35sJX1+rX0zr37PZUonOz8XPqrw4m2tv1i8VGPUL5psN64/peiP0yxf6VDQ0HrtT7nUq1Uwq6BHmsa0fU4GiM7lfXa81qGDvGl1PtJ+kyGq0K7W2LAUo+aeuQuVEFb4SECqQL6FUgiqEzXgdATH+JjASmLEAA2opn2D1kCJO+bMFgAhPxqllr+k/t7fLoiCpVND10ukuXs4YHxlHgAJoRgPCkPTII2g+WyagpL102ztGpdLmgnrrNUsXPyMgKgFOe4qus4V+jW2ptpe9dEx3jBAQgZHnH3vuGhCEgA9tSUf7UV12QUKi+PuKhzdearsMVwUI8sGTdjsfCLFCmrrdsHe/9qDM6aBT4/0xr6vUUvXcEuixLaO0LQHgobQehK2eKzCuTt9strbQOfstDYEzHGM/5hkRgKq3LfAsodv56Z+ztgfG9MWExqFbQWzha5PRXdYIKq1qRc7p0sZ7XaLKf+Joq0BlBMv81Ox/KlzzHJet4tLsLM+Er6iCeq6hXoB12o59yLGOExIFbXPP/d9GUPmogIvsw2l7bX8uTa8dAe2QyHi4DPuhqFSpDCulhJ4hV1GPbe13wOZ7ngJhzsTYLhRdOoSMuB1YvWY7RkaHsW71qLQhiPVFascOHNz7I8RGuUgdY5p1nhIwJPDr2tuN1pJiZP318/COiUOCUjUmGGivHWKb667UXo0ArU7zJ7mdqv20TcN0k3a0HWyvMf7W6tD6GPNzyD8Xz93/gFo4xR3/9d5LGJ6IVJBpB/wcHXDf2kScLW2Dj6cTVmdECvxKVUq6UA/FuSkV15KSUvioiQxZ8fOQtqwLH1Qeh1fgBC5WdoGqnxHuHgL5PZmWgcTlY1KvdRs1pOC3Y9kfCbgaotRbCbIRKvzOjies7QjLVVyEN7KS4hDlE6FUTx1RWZKLr24OwdnKfqSFj2BFvBdqW0+jo9sd7p79qK0ckDS2KXXx5UoNlOmgI7zI9p4QJNsbllWmi8cI/R5VICIdIU4Pl3I0IR1NBdmo6ei2AnkE9jy9nZW6g4J7RyeQkboc6alK/VNBpyxPbo4NqLkCq/IPfGd3G1LiPRWIN44Y73YB52IiF2JDch9EoVdBv1qdV8dNe+893SkA8tn8HhBwXDRvAfa/+g68PNVkhIR4jHfX4aKCbukGFIBNRdA33vkR5oe5YFzBxh5ertbJFGyD6TSIS4A3u7hUoFrev1a195r7ebx0/DXxWzDQC7/4HkSNhkj9YV9+In8Yfr2Z2Hfk1UlQbu/AmNiMAGxQqBtKy5WirLr3+TEdVohX91XpWbsUvF8j0Gl17YTU36e2BKBdlaGRoToczbsK2YZGPiztH+OuVS8JLpVmS55JAq98sV9mPlMJdWVGICoujyLJe4G13eQ9eyog06qonDlXKfj34f0zh+A51gpXv0isTEzGhfwDAsiyHuXXV0noLB+2ztjm6HNG6JfHeO/G+ujiovKEk4KuQL+EQH38nASQJtBtbNt5Pf3Pn78I1fW1WDZvpernz4Fq1ew/OT5hu63HIlmJKdL3XmxrR4lSMg5V8z94To9Lhjy90dDZLmFGNl1EdFYzynN7kRg8rIDUHlX2PPDeO/ukjjLuywqczVWgPB0VoN/PO4cWlfYPKkrgqdIVoJZpJFhapCZ/XFR1PqdvEIcPvod5Pu5Yv2wNdpcVygoJVCt2DAzG0XIL5M0xH8dITH+ti6uo47Jc3r3pSasCdKTvdixwG8ULJw8hysFR/FLZOK+2DhlKTVfGESp/YlIdMDCyGO5uDnjzwDtWW1SriUXbtzyg8vYIWhS0m/zEA8ho65d70/kx3diTfnj+9MUG+b/CcvebsxaFbk66OFy7R6mVj2LLMjWe8clEUeMQ+no70dU0hACvZiQktuOognxDe+ciOlT1d65KtV6p+W7b8ox6o1Moqun+XsEq7cPW/0Mt3aMYTauFa10fWI+Mrrw0V8qGhud5bmik1Vq2qEDOyQhGx/ESQV1ddsPUBAJO0OC9lFUdlzZ2zjefQe3BU6LqyyUut17JA7+QNqVUzBUlXCSO7krLpCKGlf7VJ6Qu99YolXWlJE7gtzwyED3llcbozX3TAqYFTAuYFjAtYFrAtIBpAdMCpgVMC8zKAib4OytzfSqeHcMWwSXA8lztU0mAinSktQDjl099WtFjcNgB2SVjOFPcr/6Xj8hzUh8PYiXXugb1TPFwXi/+64NeHMgZl2uv9XX7j1BB9u2338ZLL70koO/777+Pf/7nf8b3v/997N27FwMDlmentz8lV2Mwod+rtiDsq995XT1q7pkWMC1gWsC0wJ+CBUzw1wR//xTKuXmPd6AF7EFXU90GYT02Zvpl5FT+jMftvWDX5wlLUXWYAPJU7nrx8QUvX5ASLGH66PTL4anC/LSPe3t7z8qGxvQS2NLQlvG4cd8IARrhNKMf2/2pXqQTeFu9vEktbf/N6ypmGsNkeIQkPok/P7ZQnjEdn/Q+4Q/CKfbsaUwn1Wqvp0D6Sad9KsVMqpnu+TD3muRM1Q7YgzttL2Z9vZ6zrccEcamISmiLaqVUAyXYRCVIqs7xQ7cjOt4KkRCu6Wysh7NSS8xra7aCMYR9zzZdxt8sXqn8dgk0xusrxx2x/dlv4oP39lmT99CXnscS/3Gk+ihVt64euOVfQJJqBzWIZfU43Y4CzCIj060K3jrvfcPXWcsB28pd9wfKkuvTBWXvnBE8tXfedjlpo5+tywMEBiF8RPW/2rFRgZBs23s9r502nWhvxW8LLwjUQ0DpcwoIbdzxCNJCEqzKqxoIM/YBGhwzxj/V/mzKCMsK656x7TOGS7CWKryEcrl/Pcf6mawAfp1P9kB+e2rsDNcYPuuIvWvp7y/CvyRtufZvC/3aKsPyGjpCPkPO0SjNiMB4abEAZIQhWRein/tztJw6jruj4qRcUz3xV0qh8Duhf4a1gauQM5yLg02HLQGpb8mb0RGcKztqPcYdwqSL3LLEP237xLYwvPXaHslbTmyorTsvkOCShV6IcFPKhBvC0HF+HDU15xDkMI76bidcUIAfQcqmljoBRbksu6NaQr248oD00RqsZx9Pdc518xZKGoaSUzFQXiJ9ZNOJI5jX0SEwJ4H0d44paNIAChOEysmvEujX2Nd8bsMzAnzrm7reOEP701D0VLbX/uxtp2o/7fmdybG///x8q7LrdP45HqA65TyE4/XxAFGRpqpqQqAjcsr6lPppKwIi3AQw9fe2LD/jNPdrOH1kjyj/uvtehrvrMlTWlWHdti9jdOAcnJWqb0XvPGyam4yfHj8obR2BPSqUVte4q/x6zAr1amAyUqmtHj9oAexY7gmV6X6Q7e1vS0rhohoR3/ZBuGaukrIUMPdRRHk1IjbVDb0e9+PipRzEew5aQVPeN8vfggVL0alAXzq2P2x7lyggkeU7LjQCfgoa7QkNR5djnYCwLGv3PfdXOPqH/Vi28i5UXDqPeaHu0ncQbPX2W4kH5vYgac23kJdzWBRtszKb4DVE2LlMyvaORf4C9eoJDIQrCbQ2KmAyaPE21OV+hDkR7uKH6bpnaYa13WTb5R/phhg/F+SUWvo6wqvtPX5gOxqgVMrXr8rDO0oxmWXY2WMxIv360KqUXKOiV2Gkpw6lNS0yrg10csaOdXdJ20wQ1CVqrijaUrWZ6qG0Le0x389fgOsopapLFXQLjFqCgpIO6Q8JNHt57URh8UdY/MwzKDp3VJSJdf6xHrIO8TfhbYLFtW2D6B0Owfx5jnJMw+3+qnz5Bi3DO3uOg+NZQqS1Slk650SrXE97eMd6SX89MFgjdZmgeGrq49b2kOnWfTZVig9WV0j7ffmcI1YuXIbSeNXP1LVI2NFRW3Gx8D1RIL77vmdx8NhHWOO8HgFxrnhw2V0YGvfF7z76HZYlzxcpGU4AAEAASURBVMVwt4I4VRlhGWTaOA7lMkZ6PMEymZa8w5oOplU7XV75m+1s2uI11j6b4Rjd6IQrNq31U8sKJkl+2rbza9Kz0FlbpcYWvphQ6rIlCtwdU6Q5fztGxwmMq8ObGImAe18zmtUkCTqOaeiYr7QRFXxZ3l1Gx7BeTeYYbA5Ciud5/OrAZTy75gm8uO8kCJB+6a6nlPL7MHwVlMv66q8mfxDeZRiLkucgbck9CPCrQHPLOO4NDgdV+lPbm7FgqFcmhzAfWM9iFejPPoXutQtnZUu4fHN4tChIJyxcjlcO7hUYn5NLONngoXn9uFg7jPsCLZMEBh2dUKAgXt4Dof0hr1UYG6ySvGGAjSMpKCg+gmSnceuELJYJ1o9qVRZqhyyTULYOu2BP8+VJ/5mmGntKQtUXyyPLM/Oc5e7pexNVWQbOtFgUpFnG88o60NxUgxQ16cBN+a1tVX21Gls67YpBvNNmnDn0rrQLWpGXKtI9zpGYE+mI9sFOdHQOTQLn0+vSsXiZI2rdU1T+1OukWLd64gz7CaaL9Z5ps4V+Yz2USvRo96T7TVSK4nHJ65GRXi/24XX+ncWinM6wMlJU23TmrKR3PDwNvQpAZl1uV/eoHct2y4kL6Cirlj40/Rt/i3A1yWbXeA+O5Bdqb+bWtIBpAdMCpgVMC5gWMC1gWsC0gGkB0wKztoAJ/s7aZJ/4BeOOrnCLWfeJx2uMcKDwTfXQvNp46FPZ7+pzUM/vxrEve0hBvf04X9aPc6X9OFnYj/3q928O9eOdE2rVMOWHfj8LjoBvQ0ODel5iWSnxs5AmMw2mBUwLmBYwLWBa4E/ZAnz/cCc5viOj43hiCvfjK8cVzSKOW+P+lcN2j+lz3OprjMdmvc+pWRyFGUdiet+4td3nb/1hpHr/Vmy/zgBNZ1rgTrIAwUTCArYvsPU9ELjhy+/rvXTV/rnVL9uNx4z7gUNzrC/Wjcf1/vXi4nkNiHF7vfh0uPa2nxQ4fL17spe2mR7jy2RfX2erAiXhNL5w5vLtfBGs4Q7b8AhPZ2a4CNwRq2CWrl7LUsYsC4R+9x34R9tL5PdUoB3vMSgoyJo3thdPlQ5bf9P9JtxV1aKW4FWKn581p2F0Y7qM9WrFUIR16WGjn8/ivj2o1AjIMM0Rmx5Cb2WRJP96cCevpRLq9eqBEfBjwLrMUD03NmwJRtVy2V9JmiuqeJkKUiFgQqeVIan+2744E+vGnazwCWEYwlMEg9IVSEOVVMIxdITaVip4qqup26oeSv99RRfgq5aE/7CqRkBXKqnyw4FCXKqjVRlYApniy887CtVF18LTGiwlcEggk0uuz8RpaMTWr7YRl55fG6CAsJ4C8UJ4xWhP1vGBYS5VP4YaBQFx++DytQIIZSlIhxDm3tPHJI9oby47H6/y+CyGFPjjrGCnDjQqJUECSlRrpNpmaUICzryox4ZX2/6baZOZeGO6be9Xt9lcYr6m3wdHPqqz9WL93Z5bJaq/88YCQFXB6RzzRefNdP54zpg+23qhr2W+/NXD/2uSunOcAnx0/mh/xq29c1lJi3C5tQ7+Mf4YC/BDRke7lFuCXaxPBGVpb5bN6tFInI+JQvPJD+G4LgWvnfwPOce2SS8/Rb/2AGY9wYTnCftVNDlj0ZxnENE1hlMVu0XFdOdCf/z3sXYExLgjoWkA2Uo1kGnYvPO7yD7zkSyL3tWrpCuvOILZW579K+Se+Egfksk6jIPqnOcqSyRf0sb6EObnjeqmVoGjvKPGsXPB5/BCbRnCV61DU46lvSfM9cbuWrmnuzb8T2t+sS71NrVPsu10k4usiVE7vG/mVelIORyUcOPYxGTYz+j3Vu6zHOtxjA73yIWrasv6mL0t0+uf4YuLJ5zR7zom7XD0I0EoOGS53tE1ErFJCgJrcYSP+zAqGkdQX/gxFqcFYqx/AIvDVVsw3o6h4RE0N4zi2KkCAUp726oRkfiY1a49zk4I83dCS0eXQL1Pb75PQFedJi/VdrIssc0kQEil0OaeTpmYNeDmgUuV5Ur1V0HicetwcPfLchnVMAcdQnAmuw7c9/RyEug3SBQrLcqZDG+eq5u0uWy32dZwsoHsOztjvpc3LiqgMmlJLYrmfEHqwNy0e1UcP5M4NJCdleaNpDl/LerEVBkNShrHG2/8waq0TZhu0dLH4eefha7uMrgrIHHzihiExTkhXCVld3anhMfJJz4Jc8XOVPulI9QbotR5vUJaUFxiUT1vVeq3CcleFohWja37lAiHa1eXUhd5T8bYMUodmZNqXnylDk2N1VjjF48PS+oF3iOYqGH1BUrtmIqtrOPs48Yn/PDY4n7MTQsTMJzAf4fDBE7VVImt8y7uRfKyBXDxc0Cga5FA3VvDvHG4LNual4sbIq/UDzWJYGRCjesnpA+IVmnqvqJoSwiSrlf1s6MD46JkSltS6faee0fw698clvOs8w+tfhynD58AJ5gQKr17ia9a5s6i+mvs5/UY6Okta5Hf3Y7WXrXMonck9ldYliVM8VUTcvyA7BOn0HKhEMvmKCXgXiggfJ8CVgPQ09cp5YRtbq1zvZQpAuYtnm5YpuoQoddjly19ANviDjVpgBAo00BwlfbjfmtbIRJiV1tVenW/Sb9sj+gs49d+q0q/HDR8RQa54kR2h1KDroPnpu5r1NrZx7Dsasfxxhlly2I10WhL5lIrOM/zVF9l/aJKcLqbp5RvHuf1FuVfpWbt7SPKu+ybf7L7DcRn+SJdlWmW23UZK7A/Ow+nSgrQuigCF3OKwTGRVoJnXX3/9FGxHccCAmqPjci9EijmWInh1qg0Mx7WKU6IYh2jzZiOBaszcaxeAebq3FFlcyo0UwmcE6vop7rPGw8u2YyfntiPZ+5/BOfdFTSulGXpOOZK9+q31l2qclMBd2XGeiQmRMNXjSUI97+uwP9lmYulvOu8qBjsR3f3VQVpCXCKLz3hg3mo85FeyxuG8dRSN1EXJwDPvoj/d8dTGjFUpO61sxUhUfGS1wlKraWkuAmOASMCrq/eqNSNqwakH2wtOY6wIE94BzggRCl6N7YPq/9KI9JnVPZWCUwc5qjAc3UsKsAFPWrcSMfydfHUQTR1tGK0z6LAy3wzOj12IPTL8k3wnA/jAlU9rmiskDYjwNEB7x5oBe/zsAJ9dbmNXPm3GGrJl7K9xMkNlWp8xnKuw2Q8/K1tIls1SFiRc14phU8gr6LGmBRz37SAaQHTAqYFTAuYFjAtYFrAtIBpAdMCs7KACf7Oylyfjmf13AEh8+DsFfGpxD/UnIOxvF9+KnFPFylVgFu6HFDfZvlwn8dMZ1rAtIBpAdMCpgVMC5gWmM4CfDZ/J7k7Dfx1vJOMa6bVtMCnZQG+TJzOnT3/a/WivGpKL1z2my/Sb6Wbu2T9lMFdL71TXnidE3wZyg+d3upLblecOvzbueXL4N++04h//2nVpGje/tn31BLVFiUxggX2HF8EnzxjAVu0EqP2NxX0y47thZdaQHVMe47lhfbVcJ7Rj06P8Rj36VfnAQEufqZybx369TWw1FR+b8VxKtnO1OkX7FP5f+2ymuX8GXK6Hvj53tgDoIaD/z3l3cSExk06xzZkJu0Iy4EuC4Q1dJlpONKES2cOY8TbFz8vL8SxTqVQp2Aw7QaWX0bIXX2IunszPFR5+tfsE1j8kJOAU9oP/RN2oYoonb4+dMcXJsGZVMujQp92Ep+CVuh4PLY3ClTVtnWESozu7onl8lPb2XiOkO6/lv8f6yH+vp5jPbfnkheslMOOa5OREz3ZD8FCqjgS5GUdD7hyW8vne04Kqrpl8nVUbqQ78u7LSAtOkH3ahdA1Ffq4T0go9/v/JOfsfdm7b+MxW3sZw7AFIo3nkuKVwuAWH7y7p90KGRnP2+6XvvwxhjwqreXK9vyN/F6z4lvWy1iuCezRsS3T9/i1HX+HH7z1Pas/7kwsOjTpt/6R8uxGvWu9nvAtP5uV0ijrRFBdBT5XXi5QGIE25gM/3GddKR5VwFbdEQy0XJbrmHfaaYiK/q7nGGeIUg+mYz9wrP24wEYpUQ/jZwdapCxVubuhPWa7tX6+8qLlPpfs/LY1eP0nqDD7sPWYLJ2ufvGcnrTzzQd2AePulo86F6VARH5++P6bmCgtQs/HV5W4X/mgQmxB6NLYR7Eu2bavBOWp4jsTx3aGaXLxuPk/bvb6vunSwGXtZ+NYvgK9gdJXKwRmG8w5JJevaJiDxFRXyRNXhwYc/7hdbNyslpT38JoQ6O1ccTvmKHiU+XjkQhPar3BoVMQl7EZHu8aFRUg7ybEDFWbpeF+7z5+c1LeX5Z0VvzzPNpdApm7ni64oYDIeW9fUUAWqjlPJVbs1Kn5dZqpGHaXtZphU/qQjOCjtr0DAXQKNF+R2oVGB7wRTG/wOSVu38AHL2ITpdfJ9QO6HbU1yxICMlVh2aDs6Qqu79/9agX0QW9X3h+BkcTSqTnaiP3y7+MlcuN4S/pX+jtczD2obCxEXEm4dQ61d7C/+R0cflO3C9HiMj1bj3OX35TevCfD+suwTEKRjH/Tlp/5BIOLtu5SS9T/nCWA/GL5RjlHFmGqgVAv+sGIuPshbKHX+vtBIAfoId94zf4lAmqyzxaqPTKy7B8td20RhlnHo/nR4maUeElwMXhUix9k3jA9Z/k5T7ZiOY7swpVrc7eoF3hPbjLEFqTj8YQsICWvHsRjLDR3rT3adpT+eH31tG8O62IEE+IYtlbZ78/ohHQw6HIPVCiDncPf6x+TYudJeyQum+3JTlTWOjaselnulp+d3/QU6Lp5RULm39OlsB+n0eGFFaobcHwFa7XiuTE3u0E771X0NywjHry31VdrLpC3Psy6wjI4rAFaXoUme1I9apbxLt7+jRT4Mn/Xon37zohzXXwRreZz5x7JNp++DbTod6xP98VrmNdvFPft7RH2/w9kXYcGu2HDX46j7IMdaLxk/xzivHNgjNuB1/M10bAkIgY9SEGbaWD+o4k81YcZzfFBR6srpcRHT9O7hVqxWoC/rIft8XZY4jqKjveJCoyTd7x4rwxbXMDmuv3gdxwmMg442HHWLk3rDMKK7OsUG43XVVvV3+tPtAPev51gO+T9I97vaf/i2nXj5VL/UcR/ncxIm/+9Gds6Ba3gC5szzRrRni3h39HKUfO+t6ZPynn1iQClox+HU3jeQHOomfvhfiUrekbGWupsR5wI9btNtZH3H1UkvunzZKgHThtqObCvZntDpchjgP2ZVBOYky72nOyQtHaPvW6+jfUoO/sDS1qt9XX5sbSABqy8eT1R1pun4Eakvr+w/qk+ZW9MCpgVMC5gWMC1gWsC0gGkB0wKmBUwLmBb4I7bA4Ml/BgHcT9oxTsZtOtMCpgVMC5gWMC1gWsC0gGkB0wIzsYCT8uRw5aP98zedcWu7r6+Z7rjRz2z2TcVfi/3N78+QBa4HIzKpVEL6JN09y6qt6rS28XKZXqoT8sWmPQVVW/8z+c0X3FQ+4oeKXkYFY75sZVxUI71V8c0kTbfKzz3LtqOnvxPNCoScyk1VBmiP2TqtILxjdIEoJRLw7O7rmhQMw+WLbf0ie9JJOz/oT6dRq07a8fapHLqekq0xUfbsyRfuRqVbgg9aAc947aexz/QSjEt1jZuklDlVWuzd31R+WSYIDM20bdF+jWWB1xLMolodASSCqzFbH8RoTSWejU3BL2vKRI2XcA8VilcovxlBHWg5mIPVG4LQo1QMF0zEC0DGJawJoFCljgqBVOHrJ5Bz33Ycf+nHchtUyd4xMSL+CL9Q4ZeKi4QmLQp8CvpVxxnGuaK8SbfOelBYZoGKCE5ROTbTZx7KvS5jVdbXrKqL+qJYj1jUDNQKfMN75v5MnD3VX63eSmVGva/DYvkrb+gW9V7WyY4uS50PCVku6nsEfpTMnIJ3IvCT998SQIgqgO+8flAHAYbbNeiEKgTjvUvHxCa0S934KO5/7m9QePaw+LVNm732lMd028B6QJsHlY9Oe//0zzZatxHLt/8N9v7+kLTjbI/odDmhX96zbduzSpWNlCQ3UUqUC658EXLV6qDG49xn2vS92Z7TysBMF9Og1WUZr64n9tqO+aneyC+5VuGZysTaabsxXfwQlPLbdS9SqipFjZFlmarVBMLoDnn4oLjgiNwzy96Fg/8p1xFOty0P09VH2m50dBRPeHvipb1vITA8Bv1KFZF25z0WVOWKUqqrnyuq36+TOGzbt5ARBeoOBWNexKhaZn1QFBUjfZWKbNjnEBdTjerIVASt34z+/AsSLmccHlb30j0yhIbOdrGdrstHj7dgR3S8qGXSpgSkqBhJm1fXlWpzTdpyogbtTmDqRE4nPi6f+uE2xwX63ngfhLB0GWO7uC10q/RxkyK4zg+G09ZmUX+9jlfJL/q/fPZaVXDba3U5Yzlva/eDo7svfBe5wTlsFMl+oxhL8sPG8EVKjddNIDE/p2iEJ8VjdLwBX35gDvo8lKJlUYOs7lCpbJeVHKhUbqloEYr6hjylYjkiCpcMn6q0WQ5h2F2UjyRnV1H3ZvvHNNBGuv6uWxCGzFDgdFmrJPerSrWT7QLvSSt36rpAZd/IsHhRb2U74ayuqKoZwAWV9ympaxAWEa+UuwuknDGe+YkKrutzsiqiLl2WjhilVs721yl5Dn56+EMErchE0Zk6dFdViNrm9pFtcFvVgL6cw6By7cr4h3G6+H0pU2xrCOcRrHTp7xCF+IS58xHoFiMKxiUVljyguuy86EAMKIXwg8c/AO/RtcYf+S3lksbF8Qm4KyNdgbEBKFJKx9xSNZ3tqJ48tdFhjvSnW9OT8OaBd/Do6k2oVfWIkyb+3wevSl+1JstPVI4HghOlTKeHeOGt9y1llXnBunLmfDG+sFrB6AGDSoXEDW1eg2oVhz1iYyq73r3mLkn77jPHELdpBz549UfITAdSN7fhhb2lVmVmXaYz5liUYplZfmkr0FZUDAcFnjooFViqlAbN8cTl2mGUlh9C39A4RnoH5Z7YZow19KBG2e/htYG4oOBH7TaHpGJPnqXvWrJpu7QJVLK17QuodEob88N9P7VCRcJEiJStj3KPImDeMuSd2iPB6jpJ9VOWo/oWS5/Fa/MqS/H8kzvxw/fexqNL/g6tzvFYlajaVKV2+vSm+1Dd6Y6li5/BKgU0Uwk3aeGfX9P3MpKUpxJFrVdveUyPywhDu7i7SpnicTqWg5M5J2SfbaFPcBy23+2BxJidck+sE0w325RgL1+cabs6kYbl+ctb1uBIfqFcr79Yp9hfZCWmwF8p6q4JCMLvmupQ2NiAJicHLMlYiPnqWir4UhmXLufMJaxWELjHgl68s+c4Muf54PCh0wLNtipVWSoLP7pqI8bKiqScrFBgel7TZXTWVkl/QdiWir5Mb5qzm6pPqh3p6wXrgr9S/a2urxUwVK8eMDSRL3WOfQ3HT0keFtCbKyYsSnFEaNBcVLeVItbJA+4THYhPmgMC/ztXrIeDr7+kv1gp1Lv4QhRmaWN+ZNyh7oftBdOyUYHsGOhHcPpzkl8cMxvHzbQrnS7L3Gc785Uvhkt96uy6hOaOq+WS5zsK8sD/k1UK5s1M9ECx2tINTzSgvr4CMQpu37Y6URS0E/x9EfCFJ9F47Jwqm5Foba/EwGCXtEfjSnHX3WchuntblVpxII6fs7Tv7b0OoOKvbtcYth7Hcn8qF/fovYgeDZJ6Tz/s0+h4bf9gk2qvHKWtZfn36LkfFS25yhb+iAwdQsiAHyo7OyRdX9j1XZw69xHcQnyxcd0udLbXqTFvz6Sxjy6XbIef3dAiY2T2rzNJpyTK/DItYFrAtIBpAdMCpgVMC5gWMC1gWsC0wBQWMBV/pzDMZ+yww9gQxqo+wlCXerYz0qtWpGnAqHpuc7s+I60FGCh8U5R+GbfpTAuYFjAtYFrAtIBpAdMCfywW4LueO8ndaYq/Jvh7J5UuM62mBQwW4ItHOr64Nb7c5TG+6O/s7BRYwxbe4vkbcQyHDbKOKy15h/UlP8PjS1GemymwM1UaNPA31fnbcZyQ03TQL+OkchVfYk/nCEoRnNR5M53fz4XsxM9qXhAvttCvvu5W5Z0O707dsmxp+In3oOGSz8r95PcUzBpwM9ZbT0/PSTCG8b6mgwyN/ggn3LekexJQpM8T+qXTUNVASxu2KUCGUO6Z1iYUtzSJEl5rcwMyFniK398rZcLWdk+k9gaLPx4kKElgl45QDZ3r01/EyP48K5zcODCA8KBAgVe4ZD0/B3LOiF/ec9XwoMDCVFZN/uo3ETsYb81PYz3wcjsvim20LeEpDYkSqnN3XSbxDQQ6yRLTs60neqloglWEpzw2Rl6z3LgR6tAAHm/i/vleaBr0kPI4ONxtLZddCvzx8oxEXYtFdc9WmZDXDg71wMnLQdJMeL3bpQxjvWPIPfGRtOMs4zpt9E9n7954zHh8vN0JzuEWO1LpO06pW9JuRuczdw666yxLufN4SGQ8yvLPCvzCfGHcupwQDDKGr8Nh2nT69DW8j5NKLXAql750vV3w12hfDR7rMFiWCRvpvoZxaZCXfvoWfl4BSWe1d7tb9lW2bUZXWTnalEpjU38fvJWiI8E/Alz8jCakI92/RkBCx9V11vJgC/3ajUwdZJo1ZEcFypq1y9GSY4HImRbalDAcYcr2vA6kuU9Yyx3TqdNKUNq9/gRyKpvEL8Hj6qJcpaa6XE24ycKCrBLs/dUReMfEYbiqXPpkpkn/WeKEHA1y6X5oW0IKlgSGIKerXWBfpjUzfgn6I3wx0NR8zS1p2JrX370swC5krS9iOdH5p+9BnxsIVmCWv4vqN2us96fPTbc11rfp/OlztvHq47ZbppN2ClTik/UtXYhOmwefgWBQObfiUo+A/YTp5sUPIqfoEjw81TL2MW0IdXdGk8NGnD2RDycF5i2L6lAqtOMYHBtGY08IliaqSQ0t44gOcUdqiCtOF/RIG+UZVI5orxEMzt2KhlQ/DFXU4y9S56FEtX1fjE0WYI9pHPBehKbGagXSJuPixARinV2wTAHAyWGRcHN0RnXzVQAyITULaeEKYu2ag7yLpQKb8p4uKwjPYbgBd831AYKc0dE2hop6y2SL7+x4AgWX8tB5uU0AyNGsbf+fvfcOr+s4z31f9N57LwQIgCAIkAQ7CVKiKFGFpIot2bIll5w4zXZsJzknvkn8x0lO8tz75Ca+PrFPTuKcxLZcZMm2eidFgmInSAIgCIDovffe7/d+m7O5sAWQoCjLorOGz8Zae61ZM7O+mflmNtdv3oV//Mm31TyjzR0oyN2JwH0e2i7nciLFt0YiKX4btqQl4KQsvmB9fOaRP0FJ2TH1UycFglyzJh/fPXFEIVKClTGx92POvRsPJaYoYEkA8uUzxzWPlNhAjHo2Y2ohEB6evugd7cfGtNW6SGJzRo7CkoRRrffJBR/qw9wnsTM0RgHIfes24fuXTmsdss5rZVyjqnJlfQU+nxSv5dEMr/2hP9PFDOMPobqeUHE9igrvwYF7h3SOpotPGq5KOs16RUBIKPZsmsKwLHZ53qIMzzkpRzuOxfR/7D/sz1MtbdiQ7Cvw8rjWA9WXj7w3gM/fH4WmXof/uSf3aYUOea6pe06vI/RLpdTebsfbJAiA9on6rabZU4nRCcdCDONrWTgqztJGhK5ZFgKv9AlU8z2074BCoH6iGvv15BRnu6Jvbmm94Oyf9C30+72ttYgPD1GIdDpmHhfO/gwXBXKl/WnPk5eLcbX2XU0zTpRqh6emnOM7y2JCyoEkXawxWnXdB5hzhH6NgquxF89NyGsfjb94oigCP32lBTuyO3TewvtnXP52eTI5Xecm5vcE23jBrLfz3kw+3NImw7L4IV/8HAFczmk2ib+jTQmW1wjMuzc2EcFTk6ifvYhjl4fVZv/8/HGFff2mizAq6t4RU6LiLP3t0ZRV+Pt3XsX2uEQn6PuVA4/jmVPHdMzguMH5D5V6n37wEwrQu0cGYiEoE36eFxApqtiZuUEIShlAk1s18hMW0N3riVcaaxXSJnjPudTO3X547lgfImOzcLrsvILDSQuiaC8KwtFy/1QbJsycJx+f5DS8WVa+aFw29VkUnwbPgW5Vp26W+Vfc4GVUCdg6Nj6ufZe2o20ZXMd19qO5uYM6B9u/P1rnQ2YeoBfIH/Z/fq40DDvb/sTYHJ764rdECfwdhX7Zzwjzrh5tRXT8Y/DO3IDOq8WqNE0In22acO6qLB+0h3ojU/5vj9AvA9vD1IyjrNzfLnMGAupUIB8adZRbI177wzYy3dCGwPAY9ZtmLsLfaFyAEbnrIUy11Wlslru67bz+fusfaEJ9s4D40nd4DcfKxrbLapNALz801pfrGM4LTVvk1tiOxzkmCksstvUTm1Xz0B0RCH2zHax0rLwjbsoupG0B2wK2BWwL2BawLWBbwLaAbYHfAgvY4O8dVokC+863n8Z8S/Gv9yN5QPKyg20B2wK2BWwL2BawLWBb4LfNAvx/6jsp2ODvdQVhPtH5IB9b8fdOavF2WT+QBcyDSuvFPGZAJ+tx132CXVR0NYEP8lwf5jEt6wNePvSzfjfX3uqWMBZfvcq0loIvXctxq+kzvgH8zLUfF3XXm0G/LC+hXwYDXOkXy5+4ohiFi3io1bP9ffVmifob231qfzrKagecIOIHKQiV51xfzftB0vm4XMOJiIFVliuTtU8uF8d63NpvrWAB1TYZCJCuJCjYJIDT7tWfFrW4vShvdSjm3ujaWQFhCD1VTDjeUf/1tRswKLDMbnnN+d+/WI7qWjcFLZkG1ekIRlLljq/Opmpe5zV16qC77oNvVDGuvOQAe6n8+ujEIMKSUjX7pp5Ohbv0i/whhPFgTIKm93BimqqvPlvyijnt3BJ2zNrxaQFeUlQh1XlCdrZtCsV7px1Q6/iIY/EDz99IWdZ6vXWfYBUhF4KYrmFV+m6nj7PWT5UoJhs/x+36v1jnVKq11tlT+7ajaF2OKhRaFw3ER65TiIr+c3roOlSyEt9Pv04bWsvDcvcNiIrtcK0eZzsM8RJlZxf1YwKeZlFF5ufuwsVnRUVTwOemlgVw4nqz8eGbvytA2YUh9QuJn3gEEzW1agfex4189HJqvwtuDmjaAMB8jTqhM6p6Uh2atr3vUKio8I7q/qLyCXlj9S9LjW+mjqz1GlGwHnMxsXCT9HeKiiPbtYGwCvcewtTIZh1/lmoP1nSs+6ZO0sM2om+sVctKfzEqSqCsJ47XF6fLsPm+J+DuV4eAQA8F/tjupgentQ2Y9Nh/us78G07WiJKEAFBPPhQjfS1SFYcJTR14wAEocnyhEiMBKBOYFyE53jfVZq3QIBUhdTJ+IA9URWbcx+/6HI4cec5c7txabZkQ5gUPL3eBGh2guzOS7FhhPutx6/7UTC+GRur0NfSL6s8aaYl91/a9RJQPfIhtPSnHB411o2pXArfpST4C2G1FxEMeWBDh1XUFnhjqmkJLr6juS31FJjyCt177gUJrra2ToA8IXb0dYenbEdB3Hj3+6/G7dwuwKJBaUPpBUJmXfb5dQLOmkUiN0wsfDNQ2OdU5CWHTJgTbWAb2g2O151GUR1/cjXwBawn9EcYMCR/FvE+8Lhhg3JC4QqS7ibquAL6ER6MzdmK0r0nhOirOTqEAfQLnPvJ7/5dC9yUCtw7LvG1TwQHUSN2/dexn2r4MWMe2xTa/465wTM5Im5uUsnVO4eiFd9TO68RX//KdZ1WJ9YENa9DcP4w9vv4CMQajYEM2UtPXKfRbXH5RgcqhcRlX3EcQ6h+h5ScAmoHNaBxrxPBQn7adgrl5VITHoXBmEs+cO6nx6C+fuusgUhKH8MzF9zRvHmtq7cKQQHo/OvK62oy+8p5djyscSNgz2ZPax7IITkBNAw8/tW+Xgq3sZ/RRgYUFIOTMumH/6Ojy0r7Ctmb814RHLy6dGVBl7YS4fPT2VaqdOCdlfZpFOCmJ23SffZQgPwOVtIsvVGk9Tri1i+LvIDiOnbn0kp4npGxt1wb65UkCqqZ/GOhXL7L8CRFoddLPsVCHYCr79OcDP4mjI2dRETiH2J2FmJeFKBGi2GoW51jn6A/texoBzSEY7jwukHonLtY04OHf+wuhTN0Eer/gzIlw8Y6cdaoczvOnT4gqtPQL4xNNm6F675nn6vU669yIPoPKx1Zg09w3j23I/4xzXK3rmFabWNWPqa6bImAs4cxCWTTE+UadLEjaHxmLkWhR3pXyuQYq6RLqffnKII73X9Uxkoq/X83Jx/mBXvU/b9ZUYU/RPrxaUqIKvx6zYZoW+1v90BvYkbFN06AyMBdEEfr9u/MnFcYl2F5WUynzn7X4QX01/N3cRUU9Tds/QWPm/+OLF7Fn+yH8+y9fUIjZz3sjvCbbkRopatPCcb/SNI5ZL09kZq5RSJn1GR5agKz8EbxzzDGf4b2xjH/71ktaNsLehOe5eMpA9MaWHC//979/G61XyxA0Naaqw26hHnj59BnUT47LIqMpffPAZg9PnJG5Ha+jSq5n16CzrRk77l0bjHG+1UHmVQVrHP3K6t8J6+7cFKRjismfY1z65p0Yb74KLnqanZiX1US+8HObwUVZUETol7D78bJhp8o820yJ+Bnv4Uj4JaxBZ3O9c17NNpS1cSdC5M0Zp0teUmB/ZGgeswveshDDW9XUTXnNfHy3nzd8U+6XMfuMnuJvNM5RSytL9H65WGhc4Gf6fJ+gAPWfJg2OkzxP+JcfkybnHtznb12Wifeb/2d/ia6Tjnk17VLfKAu4lpiHmbQ/jlv6l6XmRB/Hstplsi1gW8C2gG0B2wK2BWwL2BawLfCfyQI2+Pufqbbte7UtYFvAtoBtAdsCtgVsC9gW4P+/30nBBn8/GOxrBYRt8PdOavH/SctKYGr98IOLVBUNPLASkywFefGh3EoezO0K374I/F0qPzpOa1oGKlgq7kqPGZjYmi6vNeDWStO51XhWeOFWr/0w4xOWs75Kfqm0CWTdSPF3tMnxmlw+POYD5o86LKcGai3HoZ2JorQViDOXO5yHed1K2p25gMpzVjDPHL/dLeEVKoF91MEKtnyYeVshO6a7LXc3nhP1VCtA6pqfa38z6mx8lbGBfpmOaxq+UicEfgkwFaxzw+7AVTjb2qwAA1X9GAjWEEghcEN4ZF9YlAI4hGGocsewMDykr5Su3SBAzrM/ckKvPBd68AAOi0rdRsEMDbzC4yYQojAqqwR7GOZWrVEAz8ThdqinA+ExSRj1ddPXngcmi8KbQLIMVqCR3409lgNM+brtz8Q/4fSZrq9PJ2zZVH29TZn0lvM7BvR9eEOoAoBTl6fV15rrWCbCZ3wluXkteehmXwGLvoGWttPo6XPAUlawhtfQr9LHGv/KOhybHVYohe2P5/gK6ikBepYKBsjhOVfo18Q3iyrox9j2dmz1w/ETPQq33KyNE/plICwzVdeAhYR4JPhnOyFmk8dKt+Y+DUxXtHa9QuKEcExZCP26Btq5/er1hS88v9LxbaxFAMtPPYVH+wfxf3w8MX7PfpzoH8doQ5UCkhtETRfBG9/XHpmH9XX2/G4CASDWZUPHFQWM/uhLCaiucUPK735ZYSGC2LzX8dEh7N/lAz8BaVf7e2rbyf1yjrP/MP2HAvpQObAKCd4Otd+9+6Lk9fJNTqVuji/WRSW+mdHCVzrgcaoMsxz8nCvpgl90jPR3x3hDv/lO6XH4x4VhuLZToaqMFHmN/bU6NfdC8LOqohdcoBK3KwaNZ/vQN+yx5FhlbW/metct4zz4xf+K80dfcz31kX9Pik4BFcU5N6q7en3sXZ8ZIEB2ISori1WFuSDPFwkChg62TGHK2w3uE+4IXGhG1oZPwGesGYTXapuHsO2hp9F8tRS97Y1YF9KPfzvSJuqRIwqWUgnz6Ls/RHyKL5rqBeLNCsT8RJICvrxx1hED262/tzvm5hcE3m9SAPX1k88rSPjdY29hYDAI9wjM5x+VhVOl50Cfk1Uki4t6e6XfTaLsqqN+gyJTkZ6cinsLPFDSkokgeZdLR2udU2mb9cA+VdFYqqqbpn8d3JkEBK1TBWHCuUHRm0WtNBUDNVfR0uLwidtzMrHDJ0hBU9rucmOrqmJSQfrVbgHR5/2QEh2HgasV6tsHprcgebwSwz4hqsDKfk0V5T73fnxyx90CcbbjDzLWwCMjG1FtDapSmp+eqaBjytYHgcFuVPVlO+HQg5vvUaVVApoG+mR/uietHecaxqWdiwLvhB/yOD5NjCv8W5SfqfbNX5Wi8C+/EPo1vp9jiPE/POfvG6J+jGMMIc6MpCBsTA7G2dpK9Y2Ms3/npCpfr1svCubSVqz+nufjY1LVtvRnHJM5royPDiInatKpfMv+1d/j7kyT1zG49iW2saTpAsTk3KV2oA13ikI/4VWWm9AvA33LNoFRN4TE4uhLr+o9WuFn/iYhvEyfXVZxBg/FzqqadELiU6gfKFGleevYxzSjElJRWVeFT0n9XLncjVXZQyh9/fpckCAmy6swt/hi4795LcO9X/xLbXdsK6adWec5k5ODzjdnMJ3YcFkkcU3hmNdn73oEJy6fRpuoslOpd3/BXbjUXKXzkVOXLzGKM5j6ZJ0xdIsaDoHccelXRkG5RhY45a3xRHpYjgMcH5/TxUOrQtZjh8x7uEipq3da4dWC/EIMdrYp+Evol3ancjXBdMLIXPzEMhMAbh4ZQouoxr/d3qTqvGzD//7i91Xhdn1moELg27Lvxg/euoTIaB+UXu1T33PmSrkC/W5+/grzWuczX/rst1DT04+gwFBkRoVjVWELvCcEMJYFMbE525Gcukb9C++1vK1R63VU7pX3754cLv0wClVdfdq/2Ebm2/2Rvilb37hAn0OVXLYf1/ZWVt/srEczvybcnhLVq8AtIXVTztw0f2SsDkBT8xh875UFgrLYhO2ddRgnIG7aqm/oIhNeS+iXITVlCFH+HjhzZUAXHwUFFuPi2cVquT6ywKyzqUbLQZ9c1iZvm0hbUMiW/60U95iA9wIN00brxBZeorZLBeWMCHcn7P+NT+XIggU3lHS0adujf2Ub5L20Njv8GedRnGPwP+t4juM349EuVOxnX+FvM/5G53m245ajh1VVmjY1tiMYbPUheqP2H9sCtgVsC9gWsC1gW8C2gG0B2wK2BWwL3KIFbPD3Fg1mR7ctYFvAtoBtAdsCtgVsC9gWuKMtwP9zv5OCDf7a4O+d1F7tsn5AC/Ah6EPR96N9qh0DM4P42h+l4pcvHVtxarfywNAKgzGDpV7j7prxStPnw2DzINM1DdfvTJMOjvGtZXJ98O96net3KwTgeu5m3w28c7N4Kz3P++CD3pWAYzeDfk2eVjDLHLNuCX9YwSOqcFLJ8UbAsPX629knvDskMKG+QnuZhIovdavirzlN6Jfh7+r+3hy66fbXAf0yUyqq8XXjvy2BExxrX3WFdZe6T/Y3V+jINd7AeK/2U6oHn6pwvJ59tK9bo1EVjaCGUQVkH6CqL5VPXxHQ6UF5VTuVUE83N2ocQiWEdAlWUQmP5/iaaiqOuobpynI8EB2v1xmw1zXOQ6LQyECYmHmWpae9L62v/H4SfvXsKacSoYF+XdPid1f/4yPpGuCI5wnBWtWY790biQ5Rs1yd8aRCVSnZBQr+0qaJsQJe1r5fUZDpmNB5vEt36/scgGpI4Ly89nnOWQ5Vro0LVOCM/pWASE91ryrJhuSuAZV3GT67L0yVAfXLtT/GFxECLT18SeET45sIqISEhKzIV5k06WvZxky65ji3TNf4Kqu9rHFc943v5qvYeR+utrfGZ75mvLAe5751kQzTZDh88awCkdb+oCdc/mza+PT7VOFNFNcFCtZ8GIffA8X/vSPKmIHSzmfeLkPzxTfN5aoC2iLQmwnmetbj3XGijNn2fkiP90lgiDARYaErVaJ8KGFMwDU3Nyr6jiIl3Q8zc4GIq9yCn507g9m79qG//Co8A+IRPbca496z6D7VjOCo/bhw6bCqiLIPfPu7jQr9Mg/WEecZps6Yx0TnoNYvoV9rYN36yAEzti/sCseCwKroHnO2n6tNue+rv80P/BkWJkrQeG7AqfDJezPtg76C7fARUeMmRLqSsByQv5JrP8w48WlzWBOdi06PPgT5uIGvqmcIeiAJ46VdiEsDaq7OiVJuMEZ6UuHjP4zoID9UCeAW4T0Ht5lmVLQPYHBuEh0dUwo3EursS/bD+PxaeI20qtIpFU/Hes8iOmU7/EfakbH7SfT0+6Ds4jFddEH/y/r5zCN/gjXxLSip7sdnRdmzJ2kY1acdQPuqlBkFw5NSU/FzUb49uGUX5qKa0Oh2AAm+dTjdm4LghR6BDAORmeiHyKAuNNTWY2Z0AhPi2xu7qvDogSgnrLecHansTwVhgqZdYyFIFl9YeeZn6O7s074SE1gLby8BHkXNlOqjq+OSkJOYigZRED1SJ+3XPwBXGuo0+aGhAQwLJDk8K32qq1fVU5+rvITTAgTT/3z5vs9gaFxAWLme6vJUSuV4MixzylqBjnPXPY0jr38Hs1HxaJ7sRDBm1E6ELwk5Ms8NIeE6FlHV8w1hjglINjR0O0HM1wQqHpiUt1F0D6K8pR1X27sXja8GXqTPoRpsWk4eqOaanBLthIoJdVaJEumsjJfZwaGqOEvguFwga6rrl5Q4gEX6PtMvaQAq/jqhyVgBF0vOKUQb5teO+uZJhY7dBmYFUhTwVPIwysS8lv26LyscW2T9DZWBCdVO+3XBMzJIFyEwblpuKg5uK0RR7jYs9PeqHVgn7QKm94zP4J61udpOyrckYeRiFb7wxDfx8pvfUR+clfGwKsIfaapX9di3Lv9qWcXS2alx7e9coBOX4Seqz23qR8xvBeNTWG6rKj6/M6zZJGD0uWNOn8FjbO+8nmV67+xLPOQMgX4eTvCXasIXLp7TMq/O2YKCrG34/kvf1+uZhjXs2xmGzpoJ9ZVu105wTsHFS2u9fcDFTJyzHG9rxidkoebVqy0KsfKNFjEpHmgYqET4cBiujA5jk6jw0sZUlC5Yt0Ng4NUorjinQPta8btUtmbaZs7E7wyvVJZpO/ruiSPO9sM++bqoRnOxxeGSw9r+WKdUzH/7RKdex7ySPb2wbuvDzjkt47e2/BCbcjrx89dLcXehKNG6/w4CFkbQKPMqr9g0eM8sONsYxxr6YoY1og7eJG3/R+8cVzsTUH08fTUyD/Vh2r9BxwzTVq12NG+LIFhM1V4G89uO7buz37HYygDWTMPdMxZ1jf1aRyMXBM4WZWsTAgIScKn8JYyOd8BN/u8uNydQ55rbMx/H6epKHScbm08IjH59bDLXzs3OgHVDFei+ERnbhgcU0GafJVRsFKc5/18TM4/BnkGMeMrbD7Y9IPPHc5rMqcu9Ao57YGNCkdYH29y23HBU1Nc65yKcX9Bu3KY+uRP+WbHOBZ08TvvwPtnOGYf24Pe07Z/Gvd4zTuie50yfMPdgb20L2BawLWBbwLaAbQHbArYFbAvYFrAtcKsWsMHfW7WYHd+2gG0B2wK2BWwL2BawLWBb4E62AP+//U4KNvhrg793Unu1y3obFiBMtm/HQQQHhMLNq+t9kAWdlwFmbiMbhYn4kNGEG0GbJo7r1gBbrsetD/Fdzy31nRAbH47ejlqt9cHzUnnc6BgV+z6swAe6AwMDmhzrit9vp2wrLVdL48SiqFThvFA6jsxV/vLQ3KGQtSjCLXwxD+2Xu4RtttWzXR9o3wweNWnwGis4aY7/Jra3Av26QoDLlXe5vrFc/KWOL5UG4c3Angl55fXsUpeo4ir79Ur64ON7nl4E2t0IuGRmTJMg0i+P/FDzNv7DFZznq8jHB3tVTa+4oRb3CeRLsJdALmEaQlCvymu2WwQGYhqXDz6CUxfPIz/jkFORUTO49ufrazfo9VRiM8CwK6xIKIWv725qa1G1x+qxeVVctaZDuJG+0wpWrLS93sznMu2h4VksZHbCa9gb1ZdOa9a0KZX/XIOBP12Pm3wI/bLf+fvFqJJhSlQKfnT4LY3OeiCgExMShvSvpaPh+XI9zjRfLXZAftZ0jf+ZqnO8Ap02N32aPoofE8d63XL7jMs0zDUmrcf+8FtYm1ANn7kFfOrTCSi/4lCNZTrL3S/PMR2W4eDvftOpJsrjSwXaZ6m2Tdhofj5L2w/Vk1uOtGoZWdemnEulZ45lpO9eEvylsjMXxTAYf2VUm03b4fctcfkI886Hn/swPKdDF7Vj009MXoxPm3G8I/jHe+c9cbHG8HQzfFJWY1igRF7HyT/jxR26G94pa9Hy+ssK/TKtXYVPYtX23Xjr4k91/EweaEDexj/HaMw51BZfUiVuqrmWXLmA1dm+2LwhSNSdxW+I+vCGbFE5r31Xi8S2S7CcCqomPJaySoE0Ax9PTExomQlnK4QuUFfNRC8Gr7Zp+WiLxuY6ZImyp3WhAetits4P9ZdrtYym7kw7Z368Tx5fKfRryvhx2FK1ksAdFxFkJvkhS+Blqp3OtAcjIXQA4b6B8AyZQYz/GlFvPqWw2Wz4On0dffvgDKYnp+ElTHdsrC/yBLYlzBcSV4iA6UiMtJ1HS+8kqAab6r8TJ6vOA7Md6JudR3RSHnxDQjUvQr8mxMWkYHIhGQEetXjz/BUkxxRiy5rdiM0rQOCa+xDYex6doy0YlnbA+o51c8cqr1qM+j2IDVmFaBGl51Nnqxzl8PFQAPhquB96WnoxPT0NLnCwQuImX26pqGmgPvbHkSG5sfAMpGQLDBtyReeybPuMExmTq0q2hF+paspA5dUdcYnoFHX4P334SSSKCnxaYZb4vXexMzQGBVuL8JOyc9qOOF/s7u5WkNKkQd/PMYZjwctlJdoOw8NStS/2tDXp2wKMP0iamcbe2ERcHOrX/NjeGaqGp9Hd26Rq7iOJ7nhVFq0wEMDfl78J+9ZtwqnGdkyPD2l/5TzL9B3246MtjQjy9UdeQCAIbprAMjUMCzgsSrFdHm6qUGz8UlzM49gc16RQNuNb+0ZbV63T3w2NSjuK9IbXFiA5+XfRfOU8rlSPoVog8ns2BGLca0CBSJMn64lgI9sUQ2pSFlplYQVtYQJVWQn9ztVWOVSSM2IFQE/AmarXEBuVjMJVwdK+BxEjaqfnq2pRXnVKfRLLzrq8b8+nFRqdXrsNQ7UVuLvoz7E9XRaoSL0ycL7Q0dWE7TECXstCn0P7DmCgulbnBuz3jE8b0s9u+sIX1P9TvTcqbGrRHGcp0H9Ngh/a+8axLrHyfYtdrGq/tBsDfczoSC8SE+5Hwro0pyI/wdD04AUMz8diJigLpRWOsrsFCJgfNotXKhpUTXc6tQU/O9GAucQRtTPtuzp+Le6790voGRFFV1HqTl4TiBO14YgLC8CLR99AqLQbzneCp8ewMNCpbZP+Yk/RPlDF+ieXnlfVV0K/bLsEjGm7wkc8Fi3aM3W4yWsWjdOO+twaFYsh7z14omheVG+Hpd3M6vzId6gDcbI4gAC638K4wLfd+PFrbapq29x1CmGhWzAt9UiAOX6sHzXytov9h76mi99YJ6zb//bYU3rPgJdC7FzExbc1ZGVuwERfOP7lWQcUy/Fhc0YOrMrZ5m0RMhtSm7PPWX/bcZxLCBjB68W1Wi8c40av/QZjP1uX67WoHU/NjCM4ZyPGOprVb5n0+4YrkRrjgbaeSe0zrF/6Si46MO2OGXAhAs/xw3HqvdMVqpxNP815CZW5748JxK8qKlEr8DvL0Ft2etE8kaAw/RSVxRmau8awdz0XKAw78zL9los5+eF90z5cQMO8eZ4fzuvpu2hr/va4OjulCza4Tx/C43awLWBbwLaAbQHbArYFbAvYFrAtYFvAtsDtWMAGf2/Heva1tgVsC9gWsC1gW8C2gG0B2wJ3mgX4f+t3UrDBXxv8vZPaq13W27QAAZingj+J0aYw5GzcuAiIMQ8XbzOLFT1cNIpMy+VFR0oAzfVBpSuUt9z15jivp9pfY891yMGc+7hu+fDavOLeWkYCKeYhM7cG7rDG+aj22VaaWh0qVLeap/X+XOvXNS3rg/0bKWe6XvdRfTdg4oeRH+E/KhwbCHC5ND+MB/hLtR2CPMtBvywLr2G7W0lYDrQjyJubWrAI4DPpEeIxUIVRdiM4z1clG4A6NWY3ampPwjstF19OTHIq+hL+5YfhuKgE0nfM3n0vKv/ln3DvlkM4esIBFJu8uI3ZUYSxliaFVMyrtwlPuSpZf7NwO8pFHbJ5tE9ApTbcFROL0HXbnXCPNU3CRuEoUVU/Azsbn+UKMVuvW8l+3K4YtJ29/gpzwtU9olTnWpeEpm4W1q/zFeU7hxLwwS17FXIz1xBUSxb1wbd+ddn5qvnl0qRPWlhwQDjmeqPWy7bC/ns77ZX+gWnUlp6SRQYDmFoIREGeL46f6DHZLQJhnQctO4Wrt+Ot195f/5Yoy+6y7p5/oVPzIBhf8d0qBWx4T1NTjvbmejHr5b7Nh1S5mueW8uU8TmVn9ndXZfKi8J242HGcUTRE5BeosihhIlMPVh9q4pmt1aea/to/WI75mSkMCEBLez78YATu98lRmOtyaDbqn/2+uVwBpvKqw8go2I7A8FjUlp/T9sz7MCqGjBwU9zjCohoQHPQVvPT6a2hqWUB7Y8377rd9XaKqBT9118Moa6xSOJGQL/sowSXakuVMfHQfXvjpsxjbvBVNL76pdmY+7EefiX8CoWvOK8zMY4R+L/6PMu2DvF8u8Pl6wpdv6jt57Ycdig59DtmJB99330vlE7Z2MxIDVr1PuXipuOYYfWFDc5go8qbq/e7e4I5zVyZFzXlYFHjDUB/WK8rIBNTmkR/cr5DnprQAiE6kqF16YEDOzQYVwlPe9hCGLvgG9SDcz19VWou2TmGyfxXqe0qxcXUkvIPXo6GmVCFJtpOcVT66uIB1VLhqEM+/dVThWqp9zk8VIyKiCZGjIWh7702k+8egdWJYxpAZhd4GJv0xM9mKM6WlWpdZW3YrHJy2Pgi+cwL8zufCa6wJXu4L+OLTiaoWbe7ZdUugN3ttIAhDF8b4ontU7tcvHlHxqeg6LIq9An4ysFxtoipNZdeMzQU4U1KMPQLLVkyMYsBtQeeT8eGRGPafwT+98KaqAjcLeJ4SHYdzopxNf3ZfXqECklSnJSjJT2paAtwjAxEamaTfuQAl3uO4gq9P7duF/FUpOFVeqQB7xUAfqFRL+30pLQunJqvhHziGEWRpvXMhXKeMa8yLbfeAqBITLH6rTkDg2Qk9xr5GiM+oDzPu+pQMVMn4Uzcb7Ww/RetyMLHgrnlRXbiys0P7U7SXN+7b/gTePvVDbQ8EUGNXSxuVumW5qN5+9sqgc7yl7bggxL9vAmeOHNbzJVUOmxIMNUAk47kGto1thfsV0jU2MwuLCIC7i73zRTWfUG7gfAdKe7oU2E2JjRTF18PI8wpCqCgpD8rKHUKcTMMH7Vid84BmdfX0G1h/4K/w3ht/rbZnfmnJO1BRXayKxiequjUeVYXf7elA6AJ0LsCFQPQd9LPCSCqUTJDddY5jFlmY++Jvk2MC3jJcaXJAleac65ZlodL53NxBZCbX4a1jby6aFySnHUDlQhZSslLRUlmKsVFHuulx3ugPPQC/0StIzdorfawCcd4eOFMxorA38zkp6rznSo+qXZPXP4H62lJMC0AcFSCLf/q70Tc/h0h3D32bAeFvBtrun17+Ocpbi/U7271vaARaZmdVIfepux9A28luDPqMOBd+sj38qYDnVLNmev4C7DNMhFfgmReapI+H42FRvSY8zPnRj6srtB4Iq4aKYvbBzffgvap+HD9zBgHz0v9lrsS4rbJ4IDQqRvziCTSJojbDX30+Dy+dP4Gs2FwEdbQ652wEjk9VlCgAm52yTRYxdGOVZwNcAABAAElEQVRKYONP7boH/37kVecYoYnIn8ht4fIb9vp8lO2bEC77DeFnE6ieSz+ZmeOHro4JURiPwdiUYzED6y59tTe6ZYGJ629fwt2rk8MREuqm/o82am2ukQUURchb1broDSNU8/ZNuV/6rcDw0t44TjNwrE5MS0VJW60TTjb5ZK7f7oTkmfb56is6hvE8fULHoOO3HufEroHlJkBsoN+IiAjnHNB1Lsjvu7N361zE5O2anv3dtoBtAdsCtgVsC9gWsC1gW8C2gG0B2wK3YgEb/L0Va9lxbQvYFrAtYFvAtoBtAdsCtgXudAvw/+TvpGCDvzb4eye1V7ust2kBgorRiMKP25/FQnSo8+EjFRX5ylsqfRlY6DazuuHl5hXGy0Ui6GBVcjLxqIRlhYYNYGDOL7UlhMiHngTUPg7hZmVeDhT7KOplKdVZthnCfAzWMlgBs6XsuhwUa70/Dpg3eiBtzc963VL5fdTHWI9sp64P22+nHDeDfpn2zex+O/nf7FpCCgwEDz5IIMhL1U4CWnztuSvYYL5bQaP6ljK95225u3Gm7CU8+VAMzr13VRXuLnm4Y3DTVpTU1wiE1Yzxe/bLa5TLcHDr4zj79rPY8dBn0VX/S6cyLtMwqqGBySmIEACR4XvlF5yvxbaqTrKOqdzYMdgvr7H2REZ0ogI0xcff0OuoRFm07tPOBRRsoxm7n3TCH4zE9AjvBXtlO/PWi6/9uREQbO1DhC4JKWWtHkKSKOu9ee4lZ9szIGhcUYwCMfSRIcGei4Ata18z9qWi5N88+y9aEu7zNfVhooz53WMOBeCb+Wl/f4H7XGBwA6awX3PfqJRb79m6z/qkOu1ygWnww3bPj7V+eI0Bq12vZ1tNSdyGWYF3rEqUrvFcv1v9M/MieN7SWanQq7nXG/ksjjenKo45k6XiJOGzpcJS/b1ponlR1EfuGXrfPd+qL6TdCNYmP7QHj8mr2anOGxW9DX/71kvwjUnEffc/rrAnVQrbOo/jvrv9sRC0EW888x0ti4HjCOAG5rSpgqy/x1W8e3YQAwI7EaijbQywz/59VdQeGZjnvLy2vq6nReuRPpN1w60J3KfqcPIDB9H53I/f5+Oqp2pwqfK6unzncQe0zutZ5v7Bq1IGUf72S17W1iYvs/3G499aVE/m+K1uOxoqMThc4bw300aWSmdSwE2zIGCp80sdY1/18wvFUHCVquyOzMUgNLhbNC9FRbZuWPt74io/DAXloae5GSOT8wpqr47yxpXWMazPjhLwbgxbkuZR2jcFEQkWZeYFJCX44s3DvYhJaxI/PIdezzm0VNdg565D8AkTaC86Hr2yMIIQXFysF967eB2237P9EOZmY/DCaycQGuSJZA9fhW+T1z6Ahdh8lJ/9ITy9RT1+xlvncQP9HcjasBPtNSdx4dIwwjd9A1N9v0TV5VGH0mb7JHJzAmVM8MTjBSE41zDuNEXm9qcFlq5DxZVRPVbVMSkQ9HbMs/ksuOH4eQfkyJNscw9uzMXrJ59XH8x2Ni7w26OymIF+fF1iGoLFlz9z9rwqc753+jAGJsdQ0nBV2+OX7n4IPz9zVNsnFTiN3yG4SAVbQsAKhh6ucKrdhvpHiIJphJ4jzM55K33I7yRniE2GsDE4BRdn4lEwEgfz9gszjrI8YfGJCkhmxAUhcfcTTmXyr+bk42RXuyp77o+MVaXfN2uqFrWflJgobFyVjL0CADeJWvDuzTtxt38Q1oni6v8++Yrai38UirwG/XK+cv+eSLx3YQjxMalI9O/V9sJ494nqckqIF5472oeighiFw1nWG7VpQrgzM3KfosD7/DvPMxnnuMR9gpgEgLkwxz16RtrBJ9DZXqsqvzxPlWJCy9E5e7T+Dm7ZhYzEtfjHn3xb5wccAxtK32RUDQQdQ90i0T3chCh/gdu9EjAyNogRgdwL0v2kb6TgsT1fwquWxT70/8spw6/dvUfbirlf65i3eWOQ9hMzXrIAZozlPv8D5cy5IeTnrJU69sHXd8giGou6Oduj/3w1shPacPZ8Ky/RQJB9bUQncgr8pR9cwWiPLOSLKsS9soCBcC3Dqsh7sC18Vr+PiNJuSsZDCPULQXZkMCIDg1XFmnHvyX0aWzMOYl1AH1JXZSNFFNPZThk4b+fcJSY4VI+X1l9Fh1c40pMeU4VljmOsW8fbDoYU2OV1wwL0pgz5a96sf6/ZOe3fO+OTVFG4KD8N//TiSzi4rRA/OvIu/Pw9ta52hkUgbNVqzf9MZws8+/vUN7A9sqzFl7p1LnZBIPfZUF8MDY5ofLZ9AuC/ulKKu9c/gDfOvorH01djsLMNa9bkKxjLcpm5AqFfa2D7ZrD+NuT34SnHvIELBhhmFia0znjPkWEe0mcmnL8/jKIv47HfExgekCHH2IjH7toxJgrH1+uRqvfPXW5BRoyMqVORi/om06EKtPkda50HmPmImd8xD86p+WGdcbx2nWMwLs9THZ3tjvfAfYYb9U/Oec185GZ9WROz/9gWsC1gW8C2gG0B2wK2BWwL2BawLWBb4AYWsMHfGxjHPmVbwLaAbQHbArYFbAvYFrAt8FtnAT4buJOCDf7a4O+d1F7tst6mBTbf9wReOf9jTcU8fOQXvu6WH/MA0Qo/3WqWvNaADSa9W03Dep3rw0rrg/mVQpcfF+iXdlhpmW/VZrcbn9CvCQZI44DG8nJrHmCbODfbLqXY7HoNH27fTltzTe+j/M52ydfq/ibDctAjIZe8NStTobyV8rNfRkZG3nYbJhBjIF8qpOam5jvhWdfyEIJgMMCuFRL98v4/RmNjGabl1e3jIwIhCvTLQPiS0G/xiz9wQr88btLg/gZRyCTIQqU7qgPytdlGOY/nGQgkRQrwSwVFvib+UVGGnAnNQXB0k0K1BHioyGpU3niNdZ/fGQgOWfN2HHX8jXkkYpGSqvWcuXdzjNCgNS0DWhoQ1AAxhH57etY5QRSCm3t2javKH2Fllpthhyj7mnsm9EtoieqX3O8oGEJAp7xm/Nqrsk0ZrG3O6qfNeZaZE0v6DAKdrvdg4plt3mqBnW4A/jIPpkNVV6MmbK7l1hUENvAPr6O9QrxTnHawXrfUPvs01WhNIMz21rGfKYSzEr9tHauMX1sO+jV5LLelwjBhbwKa1jFvufg8bgBd1zg8Xnv8bZnt+uCd58sRNhyKNIEhWd+jDVU69hN8m3XLENXEM5of5wMM9CXuvkP6mnOCi+PjMUiMmILPzIKqiRL6NcEAcuzfpp2sn6lXBUPG6evrU1v6rs3HTFeHfmc7oTJqU8F6dJ4sRu/Vak2OkDHzYzrnLoy8D4RiuYaGa+Hp4S/qitXwfmwnLp15zRTlptuSmlPvS/OmF1kiGGjr4d/7C5w/+pq286X6g+WSZXetCxKWikQbP5ITI/DzFTRfrUdktDc+vztDwUwq7EanboO7KEzGBnkgIzVcj3v5eqv67tT0DLp6+jCAWCQGTyIi6xM4dvQMAsM8kZnqj1mBDlv7JzE9JEq9ohTsNtOMlC2Pobe9CUFBSdj56Ofg039Z04wN90ZW5k688vYPsWlSlKLnGzE8PYt7tt+NZ04dA4HgXvcQdF4t1jkgx0f2x/KKIUTUzSL1kc9qW/PoOYXYWF/1ZTw/NTiDjoQMzLb3ICzVz9neqazrH5WPkPFyzT8hzAv+YcmImK1FaUUNUrIX+14uXggNCBTYtFsWaIyA8CwDodO7BGRO9vTSfUKI9NOco7BNst8yEAA2YV9YFDIDHBBtfMHvC+DspmPWvQLHGlV4Lpgb9/RFZ9XrCs/ST1E9lYAu1VapZNoSFoOyC8cwNCtqqPJhoC95dOtuXURC1dTEoUG8UlOPU0df1fNUmadiao4ora4WRWA3ATcHe0WtWZRFjeo3Iw5Pz+FyYytmpjzk3jwV/CTMT59u2ifv7QtPfBMB7lUYS/NWUJzQ7/1bwlB8ocoJ/TI9+hkq/MZECjReP6z+pGj7qLM+GMcE9luCsWUV1WoX9nkGK2Br9Uesg6bOMVUdtvYT2qJt3l/q0wFwsw4OXzxrstF+xXZAZe2Z3gWMisp9SrQ/UqKScaaqEbu3H0Rjq6glS4ibC8TuTTvwfz/7bScEahbFGLux3Faokm0oPqQJJ0r6nHmaHR1rxR7WkBfjpe2Wx7bJnKG+o00XMc2L6vOLz/5AVXcJL4+5B+PAvs/h3ROHBbR9FKMyjmYL+NwubZ2BtmBb6mufwrHLwxgf7EXL3IyC0ttWb8DJxnexyi9AIe7h2BR4lvWi7+Fm+Fx1x48Ov6bKwAODQThd9xJiQlIRHO8tEHUxfvr6Re3HzIe23RQeJfK94wiW+UuetGfOu073DiPEo13Vj9lnWkRd17Qxli1P+tBPFzzx6cIZUXXfj1O1F9C3MIdCSeu4jBnPnDwj86VcDLsHoih3Pd698Abu2vUkVs+P47snjiBVxpaN6Vkg/Mt+93xXq/YxM4YmJ23Hg4UpWOgbVbXrl0vLcWjfARy5dM4JqU5m3Y+57mrkC/hrYOobzRNY7jBRUm4RmDc8LEUXo3DuYcZkAttx/vPoaBObiJ+r6XAo9hvgt6vzurpuQe5OtZObSEXvXBeFlNhABYFN/imxAepbuQiBITxIPgMxzkUnXCxUVXde50D37Hpc20fNULOWiW3Z/PYO9IqQBWUz+rubcyaCvT7ekdiQ6aXtg2mnP/FHMq89t2guxf5j4F/Oi240x9rjN4O0/V9A2cXrv++Z7q8zmLnPrzMPO23bArYFbAvYFrAtYFvAtoBtAdsCtgV+Mxawwd/fjN3tXG0L2BawLWBbwLaAbQHbArYFfjMW4DOlOynY4K8N/t5J7dUu621YgA/kTx394YpSMA9oVxTZJRKv5cf6cN9ACIxq3bde6vpA3pyzpmOO/Sa3VpjhN1mODzvvFL8kfK/5X/X18wb8NYCEgXjNQ/SV5G0eRrO+89Y8vghY4fWmvl3bmn9smLySdzFssZL8Puo4ruX+qPI3qsysr389cmLJbAm5GBjUGuGzD8co1FPf/MHtu5L7JsxL+HYlgfFc4660nfWML6BHALX9nlsVEqSqmlH9XArANeVhH+5IDsN6gX8ZXhN1x7dFNdgEgldUweMrq6vk1e13CYBF+FeBMT93XDzrgBMZ/0b5mPRuZA/Cna6BsEdQfSceir5fP6Y/usYjFOrrvVnBVmsewQlb0FBz+jrgJGRzyaU2UKHuqLxO3IS0nDxV5+P9EhijOiMVA/m68L3pPjhV0qZRDTzFL1bQ1uoLWWfs0/TXBGbY/8M2hyhoxuvYbpe6D8I0y6mvJu5fD9/heYVxmd7N2h4h0WCBnq1lXInCKkGhoh1fRWX1O6J6+VeiICmQnIxhhKToA1c6BjEe7UAYh0DhzQKBz8fv+pwTdrLGN+1ipdAvr+V9TM30OstLWI7tc9PGpzEpMFFAQoLAxJcxu2kvLo5NOpV+1//FOpx5rl59tIGa+Fr2yh5/1Fw9hqKtU8i5+xsKbRJCzUz0kwVEg8uCxiwL4Uh+qi+NoKZtUO2Z/2d/icgt2zEqSrIe8hr42O1F8O/zwXxCOsZLy1BzTb2VcNSRqlc1fSoKNzVfV3g0ypz0cdrWUt0x0TmI8HV5em/MeyXBjG0ribtUHI6JBD3HOqZXDJYvlQ6PLbUowNqfGScoyU2BX4Jtc9ECvLbXoKXVAYClRPeICrinAoSzU9PwDI5Dkv+kQsAVDcNYlx2IRFG+np+YFvjUH1mxkygRv3MwOwjtAzMaDwt+GJudlXY7issXziIjX+ppfBDVZ4rhGZQhfrUXVwV08/DsQmbaDrxZ+6raXwHW8VH1I3ExKSh+/X+yuFrfhNdjBTxmG970hS/gF9/77wLRBcBd1FlzcgJUlZyqw/2jbhiobhOQe1bjKoQu91FfV68QMSHJwOQArE7xRVV153V4Utq2CVysII5Hwd+XpcwMBGDps/nhvvlOYJdgO30KIbX78rPgJT6yQyQ+DQhcPzmO082NCNv5AEa6BhERkY+M9N3o7c3XD8dXviWDqtgG5tT2KPk2jwzrIgV+D4qIwZwIGK9fM+JUCaaPaRG7B0duxi8P/xsCcj6PkvJXFRptEQCUY82CLGZpamsR4LcbL5eV6D24LuZh+WelznaGhetY1dRUp/F47zz3hQeiZXzwwS/fek1BwrhdMbqYIFHGjXFRTPb1clfFZat/57VwcyiK0ne6+p8Igc4nxubULxKMdR2r2S/NMavvNX5F03f5kxCX7+xDtJlZ0GKiEZRkfTE9wpETmbOoOO+AtAkcGx9Nu1eJqjbb5KxPh5addca64u+fh/YewtmLR0yyuqV/TI8KcYKWhEJNfTJCcpwo047OOq8xixt4oChvA1hf9U1VzkVHVNslqMqxo7atCp977E9UyXj1qnyMLaxRH8txc++eKVVer+6ahP+EL3pHR7XPEBz/j9KTOoaebW1GQcEmHD9bjKS9u5FR3IZnzp3UsrC9U/WYKrsDHn0KkQeGjyLSMxOeowvaBjmuM4T4+Fzb+uLqdCNaO9qxdeMnETPZDzf/AFEE78B7Y1M4W3lJQWP2l4GRPpwQhd41oU0obx7R9pQSFIyyvm7Menni/t33YUj6/dBkBxojxnDh3ZM6ZyLwThXtdKlHgstM62FRtj4r4Doh5JjIOQFlvVDVn4aImQ6HurAsNmLfHejpUjCfhX0wOxjBol5u3j6gN3CTP/SNDGxPq8IcStZsT0/tT5f7WSWLJhwK2v2THk61XKryMo5VyTlv4x4F1NnW6Hv4oU/qlakT43KxBdWHO/x9MN45oQupPA8exD2ZLWhqWcDpknc03tOf+K/46Qvf0bbAcZPt2rOnFXHJ25EbuRuXW9/TeuY4YtR8WfaK+lpt0+yn036xujiH+XJ+xbimvfNezW8z7luD+Z1Nn0fo96MMN5unfZRlsfOyLWBbwLaAbQHbArYFbAvYFrAtYFvgw7WADf5+uPa0U7MtYFvAtoBtAdsCtgVsC9gW+HhbgP8vfycFG/y1wd87qb3aZf2AFiBIU3r+pQ949fXLCEnQyREqWGkgjDQw0OmM7not4aTe1tol1RydF32Mdqwww8eoWLddFPMa6qXgPFNnBuy7lcwS4zbjcuX7295y4NVHBf0uByLeyr0xrnnAfqvXfdD4rJ9d4dsV0r7VNMqqxnA70C/zc4VyXMtAwMbdP2VJ8NiqBmi9juDR4+6bnWAobXozeIBw0eiYgCPDAnaJMiiVI0uD+gX2qdT9XIHdqHybJsqSnxFIo3BbGDIjwvW15/RJsZ6peKv+BEpHhxSmYHrGtxFwIbBC8HdVSJgCYyeG+jB7972IPt/nVHaz3oPZN1BZUnQKtm39qtrBFWw2cc3WgFcG9vv9yd1YF7RW63ip/miuI4Rk/JHJg/ljwQ1dTdUKnzAuoROCLV7zc061wr/8zKMIauuFe3ikKgIOi2Kkn880Tl6p0uStwNdSEDkjmby5zzojnMIt4RT6jIVeOJV6eR887xoI/f7Dz/+762H9PlzbuWQ7WKrv8r7//XsvLoJ+mUhEQZqCoWwfVFi0QsE8z3pnGzL3yC3bgQFqzPWMe6NAuKhz2MsJKd8orjmXOpeIhPR0eHTMYlfYdm3H5pzZGojOfF9uyzbd01e1aGzeCcer4qOjykTxtR8hF71x36ZclFy+gLXtXniz+BmHou+5Ewq73fuAjMVVnch/8BGBP0+grrFHbTEXUIDiF64vGooSICnO2wM+QQkKNS1VJkK/3/5uo6ZLBcSSsmNYqK1C/duvY0zAX34yfAp0bLAqgDMtgn7sC5NDh3HGAqqz3t/uK3W2Cdbp+aOOV68TaP4oA9s327O1D3yY+bM/04cYxe38zE+K31mN/pZSRG6IRv3JZgXAChJFjbxvHuerhxXsL22bRajHmKoxU6lycnZGfL6oYIoqpXvIY5jDEHxnvTGVlYC+oQQ09zUhOsgPAb5rMDLRjpzNT6DqyjmMB7eh6VwlxkYHVe3ZfetaFAQuoLXXXSDYzQowcj6YEROPKz0OSN6ovrIvJkWJUvMvjip8ye+rz76jfvSep7+JydZTGBZgetZjA+JjUkGFTV5LqLQgNwjzHnPwcXcTKNdHFdvZH4N9YjHY04/RiTk1M9M0qtQ80DHYjyBRMKdiuVEIXa4+COw+vDCDich01NZfQVm9qHEuuKvfokrwxaF+vZT5xqRk6YI5+gVhg9Hd9g6yBZ6k+m5IYuiiMjy19wEFdVNk3DBK8QECOVc1V4F9hgs16LMJo9In+/mFqt/p7C7Bf3vsKYWnN2fm4K2mWodCsaTz4+oKBSq9IwtkHt20qL1xccqTorw6Eh2rSqscs6zBK+gxVfE2arc+oQ7F3+GRWVEA9kJLx4Qq/75x/E3nZVSEbxbQkYrAVP9lMOrj3M/+Wi46j3dxV4Px6VwoUCygKIM5xrHg938nVn0uYcnlQpBvL6KitiExLVXbGm1kFL/N4gVey4UdJ073OReTLJUe5w2Eb6enNqitjF9P8K3Fy8XvvO8S/jY6X1LhPG6FfnnQPXUDJgUmNsE6/yH0G7AlFRynOLd5/NEh5/hCRdxuUXyeHatHZlQ0siOD0d51RiBbAd0FYI7Megyvv3gCvd3TOLhrr5aZeRCc5X/MEASlwj3710Xxm2tCm9G0kKb+lmP3D195BSESp2BrkUKz+WmZiPQRddqoNCSJXyLwyXlMi0DkVPCl4vL3yi+oP6ZScWyAh6oAt09N4agc3+TpLvFDnOBtn8wV2Be+X1KjfoXqtmxfTIfXX24pxpvnryB/VQrmx9rxCfHF//hyhbTrSR0zqJbN+RNhbIa9sYl4T/roxswigZTHsMdrBK92dyBElIgv93fjzJVyfOWTD6K43KHenOcVhIXwR1He6oD4NZEV/qF9J9wC4ZexTuuuTnzNUE87Cjb7oKdzQccPtquitBHkpIia7/Q0FlocsPxD+57G4Xd/hvvv/gx6BprxyV2bsHX75xWeN+2axahunMFI26hzPkxVXs436xtHnGrTXAgREel4SwOvmZ+NRXVrDyanhzHt4aPtgPnUNV0Wu2zTBSAsu/ltFLDpADqO/IqX6jzFwMF6QP7QP/Fjfp+Z49wmPbEN/aWNemi5hVV60v5jW8C2gG0B2wK2BWwL2BawLWBbwLaAbYFbsIAN/t6CseyotgVsC9gWsC1gW8C2gG0B2wJ3vAX4f/B3UrjTwF/3O8m4dlltC3xcLBAZl3rDohAuWkngg8+BgfcrVN7o2n6BFW4Uil/8gT7U5Guh7fDxtsDNYMylSl8rwMzHMfxd3d/fdrEItnh5ed1SOpwkUMnrdsKHUfab5b/+wF8tGeXU2cFFx6mwykBbMFwo/alul/pz7sJ1eNB6/s3Dfw3eE2E/hpX6Aqvfeu6FTiSO3qfQBff5YVmPlwyiSaCVNoGJfvRGvaZ/cNMesCzh9z6kkJIBOujbCOwQWEkWaIbwTPPIEI7LlvVc9+yP8F7/CU1juT9UtWRo6RZIS3wfYSVrICDkGnj/DD+/psh+Ym2P2sM13s2+U9E3pvp/wW80GXHRGxdF7yjuUnsQlmT4mx//Ev9cV6mQHBWPJ+RV3vvW37PoGusX18ktoT9T54xHG9I/pCTud44Rxl+wPl2vN2mfqlisRkd7udrMWs9Up22eEErHJZjXZ7scdn5959iUtgHnAdmxpmvy5H2xHZhxru9Sg/WSZffH0z+7ZLslwLZcMG0pYP3d+HH7s0tG+2rsHziPW8vrPHhtJzw0BRkF25yHqa5LaJAw4sTex1Ux1XP9bj1PkI15856vVP8C3qkORcj6yga1bc3AG3D3K9Q6Y5pXzorqr4BSbDsE/NivzjWMKczrzNBlh9Cva2A7oNolA8HNMc/l5wbsC7WD3ovqiD7C6hvYx39bgumX1vuhD2FgPb3y9g/RXvoLtV/rGxf1OCHN7KwYRPs5ILAXLgwiN8ULETE+Gm8ubAb5mz+tcS/WjEmbblT1x0GvYIRPBer+AxsSMeM9haCUVH2lfWf9LxTAjXLLBdVPCZQz3BV/QMDOLuwoPICYCOCpux7W469cOOVsB3/5qS/qMfbFiUtHdJ9/CP2+0umpvrXmyD8gSEDE2bXf0OvmJ87Ds8+xMCg7NxBe0z7wqM1F+2gUykQpmCHQax5dHY2irDkN9n+Gl77//2DjOkd75rGt2atQlJ+Gpp4btwm2Y5bv786fRPZUr/YPKqP+TnKGti36++zoBM2DPp/zU17DEBLkhmQPTx0fOH7Q15t75vnEoUEdNzh2uMmCCrfIQGd52GcqKh33w3GB12+KalMfyn793Td/hYX+XjRWljMptIaE4sTkhEK/k7F3CRhbhvX5V7HuWh9mHI5LjJMSFav3wWNmcR4VSpkHP+xrDBwDEsK8tF/PLETpsazCEN3yD6FWthOGsKjr/5lR80y9LhzhcfeXHeM89xnYbrlw5a//w1FuQv78cByl/fzOxIP2tY4Vjiuv/6Wiqr8oUidHOtoaz9AfEvSn/ekzmI/xKVY/aE13uTGG6dFfLRXo26yBC2SsYeDyWevXRfscI9LKZHWLBNr5QutuPLVvl35eaG3Ek0lpoqAfKW2gAcVXTqGx4TpA3NvRCELHDJ1Tp5xtmWnSx3Gb5emDqblIVW6eiziI1J27tY4udQdqu2D9/83P/g/YB//lyCuaFjwGdc7CL+6JomQvysBsS9xnf2bgsWNn31MoN07AW37fKRA5A9su91kGj4xsPXaswU3t7y/zIobdhaKAnP0N3W/qGNXxgF9CQpKwMy5R6535cf60oLEc7RkC18OnTN8q0BoUjaJ1GYjd7PhNSYjdGnh9S9N/OP0/2+ZSgW3hD/dGOeOZOLSfqbsduz+h85MT7/Y7F43MDb+s88FJ33HEemxUexP6pZ+dFhD4xPmX9T5Soh39hOmaOQLr7cB/+XPNysyHs9cGOu1gxiWmZc4zMtNn32DZPrUlAz7SP9YnXNT8SmpOaXpsw1xExGCgXx7jZ+uaMKe/4Hn2L86xTLs3fYE+oP35s2oTlvmZo//M6HawLWBbwLaAbQHbArYFbAvYFrAtYFvAtoBtAdsCtgVsC9gWsC1gW8C2gG0B2wK2BWwLfGws4CElcbv2MYXidwbr1nXfXHOj49Y4t7L/FUf29l/bAh9fC2yR14dmP3BokTqZKS0fEg4OLob5zDnX7VLKQq5xbuU7H1QyTT645JZl4YNcA4zdSlo3ivvrSvdGeX7U54xa6K8rX4KgnVeLf13J31a6YaFJ2L3jj52qnbeV2LWL2WZu1g6dr3uXh+8rDVTzouLexyW4Kieaco20lahaq2ufZ181imSMuyE/WFUMdxX6qZrwwsL8iuuBUFnRjq/q4E2lM6Naa8pwo60BTa1xqGxYkBGAwFAvbM98HPdtPgSCpeVXxxa9stzApgMVZfj62g36avVqAb64b5R+n+9q1VdUU+HO/Yu/B9+hcQXGrPktt29eD87ytDWFOFU7GZ+va09PKL+h8jJfP85A4Gy4u/l9im5W1UGNeO0PVflmn8zAez94DlkJqaogZ84TnKqtn0bvbAFGReWToM2A24L62z/Ydwinr1ao6p6J77q11jnPsR0QkDHQNNUJ2V+MuqS5nip1XGE2POxQ/jPHzba1p8ns6paKvK6qvCYPRqDapFEnt15obMZjVvXJiU7H2MZ2bFUxNuOeSZt5EmCj+ubN+r01X+4rwCUqy9YyELhhmlRudi0vxziTL9uiUaV0TZffrYrP5hoTb2f4DgV1Cda9dOU95BTucZbhnr4+bcv56ZmIaRvGpeIaNJS+qcqSBOr4avWfF5drOaKDN6uSJPsgw2jTGFJThuAlQFRMhsCU0h75Yft5t6RDANEArMsKwIR7LMZHbj538PYtVR9B6N2ov1N1lcrUKdkFmrZR+DT3xvpZHbsWa9ZsUzVY66vYaVsqCru2E3PtnbRlW9i8MwhvvLFYrdV6D7xP2rxnYGyR4mtovA9O1noiwn8S8YEerFLUd06Jym8AUpK60Nw4AYxUwUf6amigN8bnRA3YawzxIWNw63eoMfP4yPxaLEwd023Z5Rrs2v1ZDI8PIgRhosobib17pvDTn76K2HBvBGbk4e3Xfoj8tGzxrSVORVfWF30IFf6DRltwvK5ab4F+4lhLI/bFBaLEqwlDQ7PwDToEd/G3w8Ntoi47hOiYEAe8vOCncHFC3gjSQqcwFrhF0utDyzXlWfq9cz9rUjXYS4Ol4n+mkBCbivTJ9ThZdhozUx5yn0FO9VRjw5ioJOz//NfANvfGM9/R9sby1k+OIyMuCMM+IaLUK35FFE233f8H+OU7z6pfJADc1N2J8NUHde7T0dWksOSeon1OVeGkmWm9Lksg7BzfWFVVfUjUV99ub0Lv6IRobjsURlmWtdm7sHPbFN5+17F4pKThqvpGnuuT/krFVUKXVBz2klGRysWbnvoa3nnpO8hL9MOLh3sxO9+BibE5XqKB5WM8qtwycMFHYcYAhvsnHOquYrO3XnhTz/HPyOS8Khsf2B6Cia1heO3fGhQmpRoxIUXC5J39MzpmrhPV/K7eab2WPoGBNiBwzS1DvyjWll55V/f5p6ruPLyn+lRlNtLdA+G5Bfhf544rpEgF2Za5CRzcvlFVlp0Xyc7ORz+HF5/9jh5i+n0DHSiLnYLH2CCmZ/rg3+2ntmcEqx/MXb0Fw6O9esyMUWwnZRWO9qcJLvNnqXHU3OdSl7Atx8d6YXw8RhWbGYd1ZlRt6SNDAwPk44/m/mFs2rgd//TSi6omfaVe2r601ye3/ZWq2CpMfm3MSAwPwenSivdlyXQf3TOPq82DGCvzQODadFw8V43enjNI9Q5Hz5pkbAiORfTsLKjQe7q6Dm+dvajtkX7lfPUVhWznW5tQOeWFBZ94rTe2WTf5x7bGNr8zLELuYQhhq1bjmXMnVSmYbbipqQ4FBZtEfdsTPmLj8qYhhVI7Z4fg3XUKbnfFS5vvx0O7I/H3/9yEEP8JXOke0DY4P92HC52tSJA8QqRsTW0tMo8Zl/68SsaeaVE+FvXgkQVEeq/CgxFRakM3nziUNVYpiDw0NqrlOtJUr3ahCrQZ163tj23hXMO4s01Yx1b+vuTbB/xmrqCtZ1LToR+l+nSL+MbA5ABcOjOAB7d66JsgjGI5I3K+sC7XCz+RRRYtnaJ8LnMb+mHOWZvrShf9lubcqrjYoRJOaLes9vriWGtZqXrPD9vAwFAwIgOT8I5HLyab+3UuxXx35EXiyMUB5/3wGNv1J/fE482z3VoO0/65fXLPfaoIzXgss7ln/qYPDAyUOc+8puU6j2d8O9gWsC1gW8C2gG0B2wK2BWwL2BawLWBb4FYtYCv+3qrF7Pi2BWwL2BawLWBbwLaAbQHbAneyBfhc6E4Kd5rirw3+3kmtyy7rx8YCBOryAlKWBOuWg5wMlLvUTRCaWO66peIvd8y8Tt08lGSadKLm+4eVD9PlA+EPo8zL3ctv+vhKoEmCbTeCzG50DwYE5YN08+DZxLc+bDfHPsrt5OTwB76v5cq5kvbCdnqntimCJwRVCENZX5lu7ME6Nv3QHOM2IiJi0T0TyGCob3Zs9csK//B152yPBjhc6jLr6+5dzxu40np8cnMMYqf/C15693/K6+aX9nkENQiB0gbvyGuX93h4o3R0SBXqtkTFgNAvA8GlH1+9gq4TxQr9uuYXGpKIvNyH3we7Do1eB7tzUwsWAbh8zftbx66DWMyHfu7BTY8hbDhwkZot66fQfyO8Y9OcNiKslBjvuwhiZRom7Ipw03NWoJavaj/+8xZs3hgEN4HT5sblVdU9zeoTWc+bM3L0Q4BspYG+mzCvFTThtWbcYP8heGJ8OveXak+u+bna2PW863fmZ8YRc668aUYWAvzZDX2Ca79lHbS0nVYAz9yDSe9mWyqIsq6swUCprtAv4yxli8zP3eV8Nbc1neX2CfumiPhmWk6eE1o0ZSCIHDc1jlAfX+Svycf8+LuI8J1Dy7DAY1IPhX4b8JNrCsNUITx2yqG4as2L/Zr9MkDUIo2aMn0/wSSCTc0CmefniJLjtf5vvZaqhnzNuQGptm0K1TZJKJztNzf7z3Dk1X/A5pRmvPLyCST7CYA2fQZTMwsgHJwgC5UYN+Tzfih57gRSn0hC08uOPsm2PFA+gEulq519wpr3nbJvxkz2P0JoNwuE1VzDsDDXhRvdUdcyiVqph/BQPwQHeMHTZ1rtTTX2th53fZ19Q7cb1ibNY9KtAJ7+hThXeR73PvA5UaE9h5EpgUGDs+A+D3z6MTf8+CfHtM7DQwfhGZwgILgDEs5M9EVUQA72bD+E2bEWbN3xaXT3nRGY0EsBO0L+n0uIQIuAiARSGbgggJ/TzY3ITPXH2EAQrtSe0PqdnhlXBcxRzyi4zTQjLMsN1RWjCAzzxOmLw7pAoVfAUgaC35Un+3Q/xCtU/eQndhRhXpR6g1NTUXryHc2TACzbv+eqSQXY6eMjRXm1+SphvWLs3HUIn964Ea+feQ+Pbt+A4rJKAdDdFU4kBEkwj4HnhkYFUJT74IIn9re03FT4hO5BXd88AvaOwLcrBCebahSEDQzqwU/POeBbgsGEoM1cyfg9wrL37hUlYAG02W/oZ1j/X0rLUtgyLzJax6BVefswFROLpJ5AtEy2aF2skj7jEyWquL1x8F81AGMXltUKF7LPzszJHM1tHv3DszB9j4qknjIsPbI7BWvTglXt9A/XPKLQcHDCFgTFbcXOkWy81XR9DDDQb5C/l8C30jiuhQD/FO17BMFHBCh9+MEIbW9mzpQhfidBAGyOo4SbHyjYgnS5zxA5HiIQqVuIH1oGRtRvf3LXJoWAaZOMhCHEeXugrrtX7Z8xMIx7E1IQKxDqy2Ulqq7MMYoqy1Sp5T5tShtawxRi8eBeX/EzBB8dKsvW89xnWRND/UG1YQaq5XPhDH9/GIBYT8if+7eEaf/if5jUN444oV+eT01ZhWRPLwVX2e725yRjoLIVd0XHC+Q8q0D21x++D0nT7grZto6V4zG55tk3nneOGSmxogx9rRwmT7PdsMMfr5/oR0ziBOLmzuPEhTYU3P0Z+EWVi7hvD9y75hTgHZffONU9XXpZ4v71mO8c0XwI3BI4Pl1b5oS1OS4Q+qUiLxV+2e4J/f7o8Gt6/aH9u/C3b76l0C/VpBOHh/D9khr1F4FxRZidKFEIPXwkDwsC+Pb3jSNTwPTeiTnk5gTK4gIBZD17ERacgUaBh3fFJ6t9Lkr5Qv0j8PLpM7rwJM/bU/rxBNwF/C2VfntcxtCi3M0olgUFRXkb8K/n3sOOnHVw80nBoCwSIAA9KnkY6NzYKKIgDWaBj7Ut0O/we9+IAxbn2OLpUSVpeOnx6aEZhX/Pl3SbpJwQPPvnmvwnkBDQKWPgfuccz91j1tneDEQ8PbVB+wPHtlePdTjTolL1lLivqRkHmG5OFGQFYmEmHvXdpeiT/sHAcuYlFuGczDeXmh9wzGX7c5OOYm2foaKebnwt0+FciIsIOJ9wC/VFR2ndiuZdvNYOtgVsC9gWsC1gW8C2gG0B2wK2BWwL2Ba4mQVs8PdmFrLP2xawLWBbwLaAbQHbArYFbAv8NlnABn+dL3Z0rVbzwkfX47f03QZ/b8lcdmTbAtctsBIw9HpsB7BBOGop+NYK51qvudV9A0RYr7MeWwrOcj1mvfZG+67XLXVfN7r+N3nug6r5pj/xR/qAna92Z/ig0C+v5YNpPlTmQ2frw3VzjtvfpuDaXpa7Nyt0s1ycj+NxA/QtBf3eqLy0C6EZQksMrm3BXGvANvP9g26Hx4aWvJQ+6MTpPnzj8W+pqq+J1F824GznVPwNji1yfjf9yMBABCXHWppQl12I6bZ6BSuoAhl0133wScvA4OatCv0STFyTtR7Pv7oY7pycGlYgZNdGAdEEGloqWAFcnl+qD9Km9M9UPU0hBDlyXf0vMC9dYDiH0jbveUv6Y3juDYdi5FL5mXuznvMJ9cYjOTHwD1vAqeM1GB1zqNOxjnLjktVHDI2POlUjrdcSsloKCCZUw0D414Aq9KmE3VhObhnoM7jPe7QCK3pyiT9Ucs2MCF+kmrdENOchps9gHTe4T8B6KVs7L7y2YxZD+GZGw3N8TstpTcs1Pr/fChhM2Igqz9byLJV+f2njUlnpMSr0WpV/edC8Gj1YXtVOsIvwlglU/l2dsA2vlB/BttWb8P++fFShtj9N/mNRIj3iTCts7Wb0+PsgJDMBD2eKBuQjf4Suk8X6SnJCuwTkx+sbkbH7SVXmHe1thafXuKqA3ghAT/IsRVBDKsLuLlS4zbRJXlPeKaBr/ynMDM/Aa3JOVUnzgvNQO+IA0Rubz2ufol8Jn8pGRv52XHzuqLk1sH8bKNl58EPYuZm/Yt80wOmHkN37/CbVm3eFbUdwYYcTBGa97wrfjrl4L+SlDyt8aPKmMuuqhBBRlZ2E+4Q7EtZsR211DSam3ZC92k9tdHdmIMqbR9AnC1LzUt2REuepoN6Y6MkO9Hcg1rcNidmPoFPgyaaqUsTEpaL4eDM+ueNuwKcDCwGFKLt4TOuoaF0OfDxiUNFQjXmpKypyegQeA19rb/q4Q7U2WFR9B7R9sk2yrW8ICceWvf7YFHUQL585rhDt1dkpfP3AE/jHn3wbU+PVKK8ZQoxXAAKSC9HeMoKsrI3YkCIq4d6bUbh9D0rfcfi8det3Y3BHm8CrB+GdtgbVF47j5GvPGrPolqA6lVsJYp4/8qK2wdSY3QidOY+Q0BxcbGxQeLCsnvcxruCctf/Qj3nNB6GoIAUdQZvQ31KKholOuA3M4tTV49o+2Q5HRI2WgSAiAdukhK9rP//5ke8jPzAElZ0dakvCyATs2acIuA4hXxed1JWeUiVcKvx2TI1iJvlxHCl7GbF5BYgS4JUKr1HxqSgMDsAvD/+bKnpXNL0hoKUD4Kdt2afOXnCo2/J+xZkjI8YdF68OIiHMC6cvDYOLZ+obehSaJEDID6/7yZunFOb0LOvFgqiONqSOa7lc5wRW6Jf3u+A2DCrt1jTWazv2GN2A7uHrAG6KwKQL8o8q+oTB7/YPUh+l4K9Ap2GJWYgJCcPquCTMt3Sq72KdEditaXa0GdZN6/ystp8znS04tO4b+O4b/x+zV6h6q5c3UrPXyphVq7ad35qM/vKr6rMGetPx3umKZaFfpkH/YoVtCf0ycHFMdJQ3OkQ526gfE6pn4DUc26zjGNVyz44P67gR4p2CvtoKAZx98NPWBmTMzSs8W1bXgmGvGSR7+KF7dhqN05PYXxiBSlHQpY99/agD2NVMLH82pQUI6DuEok/+OSJKghC+rVtVZzsaKhGW8TDcLnliV9B+vDP+CmY9J/DF/U+pbQaq2/CnDz+Jly+cBpV7X2htxIN5AQJ3P45Vbv0K+3LM8HR3R+e4A3we7O1WiPnJ5HQs9I1q//3uiSOgOvD3yi9IX4jBSVETDpwtR+/wfchPbkZTez36hyYxHV6I7Mh++T4rquSy6KBuSMcbr4DV2C5vX+D1RhV5AvPqD/JkQUmL1CHTT5L/Hro8MYavHHgcP3r3FbVAXXe7tp3EiGhkJa7R+RGhXzOHs5jJCf3ymKkfd7m30VHpU9fqjNvgiDrU1E7jwH7HQhTeU3vr9bcWUM23pq4L4dFb1BeePC6+Q4BsLkJ56ovfgs/geUTEFmp/57U+c9PqG4N8ezHvG4+6muv1SLXsytoaBYKZtwnsdyFzD+PFsn/AwGQHgrevwpcCEjEW0I+08F5dnLPc2xGYDtueGau47Rjs03s06dMXc27G+UzjL06Zw/bWtoBtAdsCtgVsC9gWsC1gW8C2gG0B2wIfigVs8PdDMaOdiG0B2wK2BWwL2BawLWBbwLbAHWIBPnO4k4Kt+MunpLf3+cqdVOF2WW0LrNQCBnzkw0U6NiusZN1faXofRjzXctxOmrwvc49LpfNxAoNvFdo29zNQcU5flUy7WR8+m/PWLePseOizThUy6zmzz3q/WTom7m/j1ijFWu/NVX3Meu7jvG9UPE0ZP/twDMqqHBCIObbcluBjd3f3DdsC28mt9CEDMzBPV7hjKdDSwDenKo4tV0x5bfR5VFa/A8KdPj4XcPT8uUVx+apnqr7tSP8kPB7chPq3X8fDIQ+hNcUDCZPu8Lj8IwXo3Hw9BbqrWnSt9cty0K81zlL75j7Z9/R+hApbF5TrBDN5jbWeGCfx/2fvPaPjOs503Rc55xwbGUQGAeYcRZGiSIm0FS15bI/HY0+yPWPP8Zkz82PWrOP7495z7vLkcGZsBdsKtiVSIkUxiJkACZAgQSIDRM45Z9x6v1Y1N1oACUqkLPruWqvR3XtX/Krqq93YT707cd+SgFZjeYTgCHtRbXJWPXZbq7TmJ8Yq6K1NqRFO483rRaKuFzOdOE91WCsrGvM7+J2/QdHpI9L/7GPCXfQN9Kd8ETwhBMhj+qX7y9jPxjz1ZyrlegXO2eqojy/0npPlqxQFB+atTTreQtDvQmXreFQMNK4HVOtbTImabbIPVKIlDGgfCA2xDF2O/fmlfCf8yZcR/iX4++Oii6LaSGjxxdQMNEfEg5s8CLRz7Ift/T1c+ugteWT55rn9+KfGfxe4XIPl0TuUUmHJZcTsWoO6SQ/c/tXbePoxBWQ1OwvcRCXDmwqsY35UH20ca0JG+veViuFlNDTNKWjxSYGijG0IUyqs/fGr4O6VCM/pfpvqL+Nw3FmejEH7uU6B7J298rE6dRCnau6oHjKehmBPVbw/bz3icdbhQQT7DQP0Mcb+ty+DNmPZS1GkZt59DsXzVFnt87P/zrxZhlH91zFKKQEPueBI3fvw8XRCe+8dgCwxxweO406IcZ5D+9AsPD0j0dHeIH5Ez2/X8NVwTFHKzR/D0gGe3qBK5fHzJRJvWslRtnX3YldaOqZDInGz+IzMJTe0qsfHjyA7aVBteHhGFH5/ffxXAsgSds3KeQzdPedR5uwqgC3nA+cW/dj28Gi8XnnLBqJzY8yMby7Kq4oRmbhblKB/c+uCbAYI7O+TeFQw5UaUyVnln9R+gdU7D6KlZw6FShl01HUalSXnBOJNHYtG7O6tcOz2w9l3fwbvGaXofsOqnk4/pZUvWY8fPbcfaUGeOFuqFH1V4Dxs7Z9C2HivqJ++tH3PvI0O7Ne2piml8jsl46Chq0XSEvplGBqfFXiRQJ9WwpUTH//Jj9okcO729VvEL1JhlYHQL4NWv2bfhETFoa+oXtW3UuzG862dXeIjqKI7lroW19/6ZzSWFyOtsxmV3ddhSfHC7HAlhqN80Kt8OW1OMPVG8wTiI9aLr+JaMTrUL5Am/T3rTHg0K3n3J572ocdIbfV1DLkPY6XHcqyeSsP5/otSP+O6w/oRuJ51cpD8A1b5oerync0phH51YP13fNlXbRhwFcCVmz6OVVcgW6kZ0085RlvQp9SQqUTLTQs1agwkqk02VHi9dH3++sx1JFgpBBMctzi3KvsPCED8XNIyeR8ISBK70rau/j7YkroT7xy5gNSUAbgrYJzvW3f9UOB1XT/7d4KY2hY856TUkusaJ+HnG43bLXc2U+h0XMeMawPbxLFP38H1Im7b08iaGEFRXzfcZueUGnsnHDw81bzzh3+oP1z7RtGj1uDHsx+XDTVuM2r+Gua1Loeq6U7DRSiuHRFYnL6Qm2JiotyR6OaAY6cLceDrTmgr9UHQTApOt5QhSq3FPp5KFVoBxgRtbzQ3gOrTV+urkZUaCCf3WKxJS8aN6nKBk11V31Dp11895UA2kChgn3NXbyqhIjDVgTev2oDDl0rwx38YhYkWBcJO3hJF7pGxWWzM9lVPIOhHXccEblYOKTvMCMzMzR60B9MzPwLIt8bUZgFV5uPKRwQpmzQqNe336mtE7TpO9elbl97Bd/d+C+fU75a0zHVoVZuxCFb7pq2zKXHztxDVv3lNo4Ne19dmbFagbp0cnpu7s9mc16L0CY/t/gFC/dbj0FGrsvGM04xSJV4pGwtCAxoE+mXiWI9uNXcikKg2D80oTH9kuB+j/XOITFuP9pY+PLHGCQ0jibhWXi35Cvw8On+DGn0E65kXYFVz1r8d2H9HCz9U/toTzs7O6Lx5G1dnh5EZ4YT3ivolv/Tv/iXmairkM+c51yZeY+lrKP0bjO9605W2BcFfXnvNNS58XaTjme+mBUwLmBYwLWBawLSAaQHTAqYFTAuYFvg0FjDB309jNTONaQHTAqYFTAuYFjAtYFrAtMCjagHeW3iUggn+fjbol9CwCf4+SiPerOt9W4A3tBcCne47o/tMsBDs9yDr8cTKg5+AIYxVNEJA9wMwGvP4InzmzWF9o/hu9eFNZQJeC6lL3i3dgzr3KNhYK1c+qDZ/kfJRonRYu+eFeaDdYvXTc4N9pqGXheLqeDxHxcxsn8x5arbGNByjWn3VHnQnzGA/943wjXHsaMCCeetxT+hy9OPHO/M4IU00KWXKDivYw/NB0w4C2RK+i/AKQNW1C6ittSrjjk8qAE8FDerKF8MfqroSLLtbMNaRYCAhlf94/yeShJDR2PiAgIWEOxebg4SUcnOqRPWPCVluVETOJ8o22sZYJ0InDR3jNiDxpa374O/riNOBM8hyCYUlLALvlZ2SJFrpl8faJqcE+OIJ2nfOJx9aFZIXvX19VuCVoMtk2xSmp6cFVmH/048T4GI89qHuE+a1WD37+tWj6tV4uFfYtC7grqqO9umNkMym/V+961hfDPq1z1N/Xwj61ecWe1+sn+3jc0wYoV+maw4fwr7VG0UxkfAZwarjJQWi2Bnp14B9TwTh6H8dhyVjBa5drrTNPQ39Jj77EvrKKjBQVYv288WilvmD9Dy8XtOPhqqbUgWjDQimPrddqVGHlcIl3gft6vHoC415Kmj33bqBtKQ4vHf8FSS98KTkzfFO9eug7AABUXOznoePo4KTJsPkuLHNK7/2Nbxx6p/kkJ4rCX3heL/zqDHap/7Meezr5T9PKdzoq+wz1nN3/7Ph+Nl/Nduf/sR3bkbo7lTPeL9HyFZKxzuCtopP1PCaMQlBVvYX4U0CgEGhCgpVYB2Dl7cT6pUapY+3Nybdp9CuoF99juepSOmObgXIDQvMymNUrxwYnkROkgIpw71xs14plSqozd9vEEXFt2T+U8l3+5oYwCcbt2vqMD1ThZzBEQHM9Vx2dklCa1ATpms9bH6B9fdWfoJqpxyPelMFH3W/xrUHF263CfT70cVf4Y9SMjHm5oGKcX+BAwn99qhxE9njjeKacwI6NpeeRPDaQITkech4IYjKMRgyNqhUiT8Awd2RwVqBffm5UCkRsw9/tGIdoj29MOjoDX+PYJtaOY9v2boSH9bcFpCUoGNu7koBcwknv/9huVIZdhcIlPnlJCQjP20AJdVWwHD3ajVuR8NQ39wlaqC0m1aEpW2zlH+jWnxB8QmB5uk/qWbanbMBG0M7FEzrjtz0Z9A3MSDqyoRlWSfaYX9QGNrd4sUWVDXN7GtHhLsHvrz9CfzjmQ8FWKbvnhzPwWxXEPavG0PNBJCW8H3M5inYt7IfE1OjNjBwLFTNuY+BZcLO7r7+UifWU89Djg+OBwLPp8+2IzynFT+7fkrWQNraHnAmVE6omL7naMlxWUONPo9jtHvUQcZXd3c2Yi2hYlsHtZmFfp/+iTAq1Xt3rNuGud5ugYBzFBiKsVG8duUiq2cLnHPcXDTu4Y7kVOV3+kcFZOU1wnsl76JEzQ0NUzPRcGOb7TtBXvouQrxnz1k3/thvvHgqz19UaZl2cGiabxIIfvNamOvxYsHoFxmHytVcJwl58xq6NzoBw70dqOzqUBsyMtGk1kN/H+s/h3wVjO3qG4BjN4tlHCa5h8m44XpHG0YFuCJv5fN4+/DfQO2RRQAAQABJREFUY3WuL9qGQ1Cv8mTwUcDvuFKlbx6YRl6iF4Ij3XFz+BYCBpMQntao1HadlRyzM+ISQuHbNyzzsPh2FQI8lP+o6cWtiiJUqI0hBI9dpmfgtHoYiW0eKFXAb5aXt5TBfnJSEG7TzLS0x+Ljh/NNdThoSUS/2xB+/VE3kuM88SV1HVBV44fSmnZZg2lzwuEOk224fO2O7bLXPKXGaSzO3bwm9uB1wPTkpADGQ85OMjYIBw8osLWsvkWgX14XlJdbn3KQm7cMLt7xAv5GpG7G+tyXMRgWr9aYO5C4vlYwPl3BeG3BMr/zzUj827+9i5GBAlG+pq3r2mfQ1VOHpoZyNDRa5zmPX7lthbi5vu1MAULD/ODj3oNT5y7IuCJUT3X0SfXEh63rDmKwvxxe/jGYmhzFgSdDxB5U226tHMSKA38u10r87cC59rZSSOcYbmuvVNdN7WLzKaXarlWlsxXkfO03r8r1D/0ZVbybaisEmOa4tF8n7K+Lea3FOHozlhRg/jEtYFrAtIBpAdMCpgVMC5gWMC1gWsC0wAOygAn+PiBDmtmYFjAtYFrAtIBpAdMCpgVMCzwSFuD9hUcpmOCvCf4+SuPVrOtDsABvRlJJikqLX5RAoG1o5LaAHKyTBm8eZP3s4cK75X03KOhu6fS5pYCBOu5v851wJlUhH1bQ4BDtaQ/efVYbP6w62+fLm+qEWbT6lv35B/ldg7APMs/F8mLflF1d/NHAy/8qG72FffPazT6LCM0XGGKhfPW8Jbw30tgjUTR4uFB87qTRUA3tvNpnlcBe9nAD0+p4/GwcOwQsWNf2c3ceu8w4Gg7hZwJLBHt4wcZ+3Jjvj9Twfsz4r7CBTxMK4jKCXUxHn0ElvuIb81WGPd39sDL/5QVVXdl2goCso+7P6ORK+ISrR4L7/ok8Gt7HYUDgRw11EPLkXPRz8Zf2a0CUcM3MzD4BLgkBFxYVymf6cKP/NtqG9Wb4zvYQvH12BMkh3upx9w6iWnlWwTj7Vu1AwJAD/L19JJ5WqKSC5noFn/Fx3wS+dMhQipdG8JcKfrQt604lSn7nq7/fmoZ9x7YvBG9TUW8heJT9wpexz3T5xnf29Qtr/xqlzVZIyHiOn/X408eN44iA1oMIi8HgS8mb/Xw/KrZ6HWG6ZZa1+Of3forOZWkKsrTgg8Lz0gc5G3fDD9fxn69aAdXfd/8ywp7fgaqmn81Tlozdsw/dxReQH51vA2+p8BiYnSoQHetPeGr7lgkbXD06k4WasyXYnuCG3CQv5G7480XVNAnl0f5NBdfEFISyqAa6xmMPDmyZxS+OHsfWfCdkd+7AYJyLqNVyzO8N3Y2PQt+QOUplaf9R4H+9+bcCwOp5cC/bMh+jn6E/IJSufcLOJwYw53V93pxZLE+2gYFjuPLW8GLRPrGeLRrRcKJjotNWz7uNdcKbDEawN1hBwF5eSgW4aRgxgX4I8XeEUXmcUKdHsANe2JSAsyWd4stCLesw0lOPQG8F8TlFic2Z7wa/OOzf+aT4AELAh883y7l1W7+C4XFP/OrqeYFU2ycjsCE9Dkcvvo1wRzVuGq+DgCvDcld3nGtttqlOB+UEYvdyHxSXtAiAyDgcE1xnLnd3YFVyGkYQKfOfoGl6yj4U1L3HaEiKGkBd/ZBS7D0I965YfH1zvg2s7B4ZwnNKxdQSEo7ZlkY0z07DVfkawozsI45hgsf0Y/RvOnBtiYuPwtGCIqUw6ieAsoZNqdq/Kl8pp/rtkzrGJq3F2yfeFptp8HeZgnav3zorx1omHDA9PGKbT7TBW+Ul4rNYBwaW7W7ZDadpwn3t6E4JRME7p22+lP5t4/ptAi53Bz2OK1dflXSEgd9prhfwl6AslXBDPdeqPixESEAPymuqBUZeEx+IU5eOyDyhCrO+HuGadUupt9MfE64P865BUthaWbvoq45dOSTlpFtcBTbU60Zy8g+wKa3CBjpTsdS4/gXlxoOq6PQ9XHuuH22TfPjnpccTUFBr3WDGetCvB/aUK3h0StYC3S9sDz9zXQnMjsM/vHsI8WlZov7LcwyJcRvh4mrdIELYlDD1FrcAxC/LAtek6dFqpDs5Sx8T3p12XyXljY/3w93DcZ4yKiFeBnvol8cGkv3gPTSllJYVQW0I9+OPmYwbG975xRsCfnPcMTy+LAO31Rh/KjoOQ6HhAqVvz05DX3kzmlys/yTKT4oEIeAjna1iI65NnOdzeXtx9eQbCs73kvFV02DNk/nWNY7Li32THO2B137TLqB67voxDHk9humBDjR0qc0CTa0KYs8UeL2osgz71mwC3xlYp0qlnByq6hHSF4B/Kr0KS2gEXi+5ogDxUURsncWvT89greOoKPVSAXhD4jN4t/wEqGrNzSZNpc1oq5jDquxMmWdU9OWrz9ET/g4dmMsOhL8Ci6nkffzIKzIXeJ4+ZlVqhA2+75yelOuCFYHBsgngO49vR4FSg3ZKD0BW+Ji0bd/aFfjfr/+L1H1L3mYcPfH3GCi/CqOiL0/a/54wXgNxTPI3bmnZFPoGrWr9tLWeM3wntEy4nccJ/ybFBcp10pnSQXQPKejafVL6g9eKnTNB2DKWjstdap451cg8IvSblLsWZ07ekroui/CQvPQGKR7Uc43j0QiWc65u2/Tf5PFT9c3Fct3DOnEsemUkwMOlFsODjnJ8sXVCXztyfvFlvNaRCpl/TAuYFjAtYFrAtIBpAdMCpgVMC5gWMC3wACxggr8PwIhmFqYFTAuYFjAtYFrAtIBpAdMCj4wFeC/vUQom+GuCv4/SeDXr+hAswJuRXzTwV8NgWqGRNzIfVDDCYEYQ9X7zZ9ql3lzV7bnfMj7v+AHbVtxVBXOp9eFN6IXAPSMQqME7FxcXgTWWmvdvOx5vvP8w7nsCwPBxvYvdiDfWk8BeVvq+BQEUYzz7z0kKoFkIWrGP9yC+s7/Gx8dsMCyhAypvanCB0BxhBPYtx76ekxNT3TYb6Ha2dxbLI4j5yGEGgq8E8Yww3kJ1Jqyh4UbalQqP9woLgZca8LtXWg1+uCp4qFQpOzbWWmFQAo+eXh2oqrcq/RrzsYd+eY71tu8nrTjHtuug4xCeJZjZ21+K9NAwgbEI71ZWO9jsSlux/eyHn7e+obMQUI4AZUCgi4AxTFeofDihYILFkYE3wPYYwRcm7l8frpRX++G0NRjlp6xQ9I++acH/fOU0pkMicfL8CYF4dEEE1wjLEdjJzV6PfevT5Wrp6Jl6uD/WZ4Mo9fjX71Sco131d50f57725/rY+tUdNqhUH+M709rHNZ7Xn3dkvIx3r/69/vqJd+uYHpcxa6zPQmPmE4mXeGDXqv3zlGOXmMwWbSljXEc2+hC9cWVDysu4fsYKDbKNnK8Eol0dXfHDhO/h/2n6CW4WnEJM3PNY+/R+OU+F09kkCwIz81D0jjWtLuP3n3RDduqfCtweGGDB+YJbNgAwM24coR7A7Y4sDPY14NjJE6L8+a3Vvjh/9Y7K4wt7w1BaNYINa75vmxfsi8d2BOKtDy4gM2hOqSqOImv0MQxMD8IxORh81Hq9rzeaRw6hssAKMrItxvmzMXAdktfW2OBEXWf7d8LDBBR1oD8w+gRe83iP7kNd193hb86tk6dbbHNS58d3+/Vfr2f2x41p7vVZw1v28bQvMR6nojDhXwJmJU2DGG0JFFsa41CZ80RhOyIPWHDrdCeGMIje7hGBTSmrS9VaQm4f1LQInEfo92xJh4CdEa5OOHflCnLytsAtwB+/uXIeVKkl+BcenAXPoBwEBsThl8d/iuDwVHQ7e2Kbvzcsqe2YyHkajUcuzpvbVMz9coSCWGMTBNTNdHXDG8VW0Jd1TnToxctPfEnqsVmByQHh8bh044j4O6qpNnS0CQTb2NetQNZI+CuFUqrhckPBmFq3tuetmee/mKcl3EvUjrlZY8ozABMjLfD3DMLmNRn4x4/ubBYg4HqldAhZj+9HXks4JkKdBQD2GQkUxdYtCjR29I2VObE82Rvus+M26Jfl0FdS9fWogu+1ki6Pc0NIpYKFqdZrBGV5LigoCN1TCUrFOUwp296wKfLS5w46O6K8vQ1jmIVzbw8iw7bI5oawmLUCJ1J1/ehpqw+nXakWyjlNgDklNhCDE64YHBwU28UrgPTYhUIWKfCvjr98pf+8/mG52auUYrGaG1o1v713SsZCZ9cshlusaznz4VrDwLEe5DGDCdcn1DwvBP+hQCibYPj+xzeiuK5R4nHu0//znJ9SWibke7a0HPs2r8KrJ07Kd4mo/vxhUrSA4X+YmIbAjFwMKyVowrG81q6vuInDN4ptIHlF27hsTOivL0FtW5dcRz67cQcqFEjONUi3lf5or2+OQOF6Lg03jIjyqy5Xv48FOtngbH1soXefYAvWKHi3vrgMq5LSRDGX0DkD1aKTInzw2uUiPBEUglH1++W1i4Wgsu3N3k70jg2jtqMHOzbm4XTJLfxpmrVu9Dcn3iyQPGh7vjg/c1K9BfTN2OCv1G53Yvh2hU0hluONoP721fvR3a7UuVXZPg7LkRnvK/OBquGE4LUtCCdnKYj9UtU5WPJ2Iyi4AQmB6SDsPhudAeeT4agcOYERpTzNfopT8HV0uJPk0dTfjRB1rCjGDwey1uEfDr8p1wes8Hv1NdiRmYGjV8vw+3tD4OfjjBqfNgHTeT47OFSB1oP48YfHZT0OCQ5Hp9pQlOnhjSONdejpq5d5xH6jejMVhZWLws8/uGZ7MoBWeLa/7iZ4/+qvfspiJGg/yn7393GRDRFXr4/K+OAYXZsRKGrXjExFXW48IPRLeLjtdjkcnQPg5DiE62oNo29oVJso2BexHkp5urETbmpeFvdaNxXwOENG9gYEKqh6ZrhSFKQtKQq8V3amfTlfWCeC+MbfghpW5rrNa+bhkTZZa0Ki4pDnkoHI7EQcOfaKqMdzDumX8VqGZev5ZX+c58xgWsC0gGkB0wKmBUwLmBYwLWBawLSAaYEHaQET/H2Q1jTzMi1gWsC0gGkB0wKmBUwLmBb4oluA/39/lIIJ/prg76M0Xs26fgYL3A1I0UpEnyH7B56UNzGXCtbeT+EEFgn/8kYs89ePIrbPQ988tj/O77QlgVU6/KXUUSt9LpTXF+kYH7nNm+CfNbDvaBv7G9H231kOH0n7KAWqTv649v+WKnMcaAD2bm3gzX4Nfd4tnv25u6V5kGOKbVrhkSew3I4t/13q6p2llCLfeUWqRJUzqklSObPxZPO8NhttoNvJfibow/e7+R1mTvVADRLxuxGM4Pd7BQKQ9yrDmMdCdiMkGxWRY4Nl+Z2P//4sgCgVgAlzLDTmCWYybF7/AxRcexsj48OorHGABqV5jm2iDWvV4+ztg7+CfnUeI23ZCvIMF9VWjhf2E4FNe/CXKseEavYkuOJGhXUjhYY1F5vzBH9yc1fCEuEioFZxbaPAW8d+dt5WJe0n9TtBPF5YGmEU3ZZJ9Yhvoz38fJ2RsOLZeZsNjPks5lu1KuNi4CbbT0U9nd7oi+j7L9+6A4WyIYFZKn7nHXDV1jjDB0JEWSneArQaDs8DU43HP+1nwl+LrccRAwrGsoPhjT6CCrmEZffufFmpYGYqePEGwtP7ERa0GkUlh+QclW+rLitVQgVV+cR7oP18sayFGrTWm4AIEXIMEQIMDHXDUG8QSmtbEJXwPGZ9BhAZ+pz4iYlapYQ4m468ZS8LCDqX3I5LxzsECO7zKRXwi32a9ucpOPnv1rFM6JfBNT4YHr4X8P5ZK5jY29GLhEQn1DdPLrguEOYliKVVWBezsRH6XSzOQNSgKJjan9eqwhwno6Mj83yTMS7huYV8lR5zui+Mae71OTHVTSAv+3ih0T0LHif426Q2J3T0TCFi2SzSIwNsQBuBwd7lIQjqGYNT+6gofKclrxbAjRBgaMIu1FZfF1VK9nF+XKhAslQKDgxdjc3bpmQc+qIGiS5dcA1fja9HRwk8WdxUiaQNuThx6CdS1W1Oa5StbiBLwX0eaWPw7qsS/2SEYAmnEowkmNjf3QkqieoQvjFfwX6t6G9vQV6yI+ocE5A4NYCAiGhRI41I3opfn1AqqCrtFQV/ZsUlCnTI9Nxo0NrXi/aRgXnrEs/lJFkBv5bmS3Bw8kHXiAPSYurwk18X8bQAhfQVG9a+IFBve80NzMWk4/QF67pHZWDWkwq1tTOOSPdvwHtF/QIBcvPFsIIjOZ8IkWp14U17rCrYBEz37mkUGyaE+Nn6RQpWf3jdQJCfCqacawz0a/EZSbhRXyH+n8cIANf1WdcRwokM9P3rtwZiZiwM1yrbZb77ePuL+mhhWR8yUlZjcLgbmXGuWJ7zPVwvu2CbT5Ef14V5ZEVvEpibeXKu0+9wjdfzlG0rv9gj6wbj6LZyc45/jD86murQP6JUc9X1DecLVd4JZBM23aQUbgP7xkSxl+sYzxH6rZyeEHXmMcxhZ9Z6sRvBTdrvpe171NhQvsPLB79ovo0rtRWgGmy1UnkOnZ5WAPpWgfVpW62w39bhgkD3GTylrlGC45/GuINSnXX1kfUwYi5E1J3fL26Vscc2UI2YQLb9+shz0QrQnoH3guAv1xCunzrkZzogISgehbcqBUgnXKtVi/n5hoKeuWmG0HKfw5z0N8/TP9DXMhRU1orvLW9vxcDkxDy/z/lL9Vmv/RuQE/BlvHH0GLyd8rElaZWMVfr4lePL4LZzF0Ii4zCp7LtiekgA3dN152TMNqp+0HXi/NNB+63VSgH7/fOlkmb9sjYEztbgTOstRHo7wXlG7fBQwcHDE5mq3Zy7VGCOX74aeb7h+Ltf/qeC4jNQFxoFL2cnbAgIgoOvPwZGh3Hso2Ysn7Pg9EdVukhRv0507JPNRMGOzgJA9/X1iY38w+LQPao2Yyi77Nj4jED3XIfefqcdej3k9ZlWn+dvtvjY9bbrHG4MoM0ZeD1JtXAGbj5ZvdoKuLPv8nJeVKrGFcp+fViW6S0+tbejFZ7qmiUwOArBCritK7uKgZFh7FwVg44RP1BxWY/79DxH5efCFFR/R4WZ5WSrjVwD3a3wj05He2uPjB9e07qr31MVFc2i5jvnUoAb16/YNgbwmqiypECeWNCbrjY/dnQKrM/83JwdUKV8aH1Xje16iddNfLHtvL7iZ32txLYxv6X8FmH+ZjAtYFrAtIBpAdMCpgVMC5gWMC1gWsC0wKe1gAn+flrLmelMC5gWMC1gWsC0gGkB0wKmBR5FC/De0KMUTPDXBH8fpfFq1vUzWGChR61/huw+l6T6xqb9TffPWjhvkPLFm6ca1LHPk2Xy/EKBaZh+sbT2aQhnaSVT+3Of9jtBiwd9o3cxAPDT1JG2exh1/DR1eZBpjFAZx+eD7oOl1tUI/C01zWLxqKTJwLYxX6qglV0+Y4uuHyFvVM3UJ9l++34mSFZS2idR7jZHOCcKi6zQn87v07yzDPYF5+zT658XZUPmo9X9jHkuZreFQCCtqmpMv9TPLMcSvXZBwEjnQcXMJ1duF3jU3k6EpRg4j+zbQSiZgUBKbWmZQE5y4OM/GvxN/koCXFqVrxu9AywR+tX56XedlvAI62F8xDtBrldPfoSxOUdV1yx1xTQpUJNOExbqhJlZN4EkeYzptW/U/pPH+NLfGY9AD0GrN169M844jpIT9glIxviLhViP2E8AsMa4xsdo6+PBwcFSL/s5m/zVrWj5sERHW/R978y38c+Fxxc9/6BOEL57MfJZ2KvWMn976FeXSeXAmC5v3HBWKpZKDZLKiHwxPgEkgoVsN6Gh0HXBAuN6x1pQ+/NfSxbsF319wPKpHpqSmAPChAEBPahvfAzlNWdBmLW1/br4hsHJRgGc1u55AaNKObbg/CvSb4QgGQia88U53tVTLhsG5MTHf/7697Lwy2OXke+wH1SaL71SDD/vWeTEKZix6o66qDENP98L+rWPv9D36MeXo+N8+UKnbErBHMPGDQn2kTU8Z39cf6+9fmkeKMjjhCoX8qE6DVV8Fwr6OOelf6QbnNX0j070QKizF9pG1eYlH18k+yo4taFXFIAHplwREn0Q7lVXMOW7AhVVDQhdH4zaQitsSwhw3cb9UhRhUtlE4JMNS1yPfE6IHUDD9SEBD6loSWXVPMsgXr/egLCYEQT4jaOvMUw2S9AOY8FBGFYqmdnZKbjdV463FLDHQIjYO9YLkwN3rqMIBu7bsssGyjLed9ftFvDxanuzUtQckvFKZdKXtu0R8Le6q1fG89xUBHbmpyl/dITJJFBpN2ZqEglRL9kAWZ4gGHn84kVw00pUpCvOX6lAktOsUghvE/VTH08nTM5Gokb5aaq4b8pcjr7xEVTX3NkUQHCT9SD0yLkQHDeAx7YHo7s7GwcOzGJS9Vf1jX5RWqe/57rXMxCMpNh9qgYOOH2uXjYg0A46aBia5Z0qfGPedSHnK6Hfvzz4EopvW6FJjsN93/wRXFSfb1ozAWePfIG3CXwPjfRLtpzrrN/V8mpEbHtafMDqlGmcuzEobVu2YqNs6MpevhmhIfliSyakgjODcR3wsXghU6mFs86cyzynIVt+p4pyWXURkqLUGGm80678+BTpq7neblFJ/o9rJShorMf3ntolyr/0Pz2zM0rduFN8Ede3YG9fUZBmHSo6W7DF3RNDoUrpVQGkbUrpd0d4NE8JCHy9pwMZXqMCEgfFRcHPzYLR+CB0lV+Tcdo2kYKi68fEbzUmzOHlTZN481Qj/KNmsXL5c3KcduJ4XWitZzm5216UzRH8bAwEO1s7rOr/uv/oGwj3MlDVN1ZB4g7qM0Fbbi6aHlPKxG3dcFTtpN8lNMuxRDsQguY7N709rpRvz7c2Sz78w3EbnpWLSKXGy00cvdfrkRpbIRDrkzu/qupRb/PvfCpAZlQlnEYTJX1NfwswNgo/v1wU9dXCz9HRBv5ybOrNQhzXrCdhWQ1dRyiQvX7wCeTHhiLX0V/aw0z9VJ/5KaVii/IxbOM5BWgzLeFuKhiP+QagvKoUxW1KTVtdK2gAl20lGMx3BsLWh8rOi4JwrLMzLjdbwWgCz+fqygVSXxv7Z/jVGauCP9chbrz6P2+dkTnEPuOTEjas+D4uXzslY5LXT3zNeqTZNtbtW+aDqABXTG76BvpuXbG1mXVg39OXEpq/dnlA1JS/9Hw4rpaMoq+3Cx4uteqJCa6ySSInKQBjI53IXvMCys9ewfqsYMyOZ6K68brMASeXSKkX852OjsJg2whqSq8gKSkHqeHjcN2h1Ib76+HhPofhtkmU1VjBZO0LVu2ybngqbT6L5T6j6FSbejgnYvzTMDhufYqG8XqJ5eh/MHLcEPbVm3V4jn6C12/cCMHAz4wf86y6BlVjyAymBUwLmBYwLWBawLSAaQHTAqYFTAuYFngQFjDB3wdhRTMP0wKmBUwLmBYwLWBawLSAaYFHxQL6//KPSn1N8NcEfx+VsWrW8zNa4G4gFW9Cb9v032w3T+2L4k1E3pQ03mi0j6O/67j2Ny31+ft513nwsci8sfmgA+tKu7D9uixdhvH7Qud1vKW+3wsUWmo+Ot5ntcdibdI20eXYvy+Wzj4ev7OOXGSmlVqbPRy6UPy7HSNAZq/UZq8We7f0D+PcZ+2Dh1GnT5MngV/CvzPJCiJVQEv07/nZADX2W+TTYQLxLZY3x4S2BeNfKe5YLOq84/eaE99/5m8QE2JBdWu5+B+OpcV8EOcrX0ZYdzHAZ14lFviyFEh/KXGM5RuVhtmuS7fOCIjC9hnrzOpoe2ofRJXC5xSoxzTG4GPxRlrQQcnHeFwr421PcMPlqwOfgO9YL8LBzrNd2LdmE5xe8FBwEtBV2S3Z6MdX80u3Ultcm5opoE9RRQ32rdoBKux1xQwKGBadth5B0xEIiO1BwGPRMk7s1wD93dh3BHu0uqyuO8fQ2HijDULVx43vhE+PnX3NeOiunwldEZLR45ORtV35ealQjBH4ZzpjuBfQaYy7lM8Euu5Wnn0elmW5aBsYwFSAp0B/PE+4K05BgN3NVtVAtpl2SFUgUl+/E/pqa5D0wpPoLbUChvr6gOBZpFJgPHvmnxGX9CIOHT2CpFW5WLF9v8CDRafeFVVFJ99U+d5QeR2j6hHwzF/bwah2yzlutLeue79DGoaHutE+dxMeA5UC701NOykFU+sY1PEexvtgTbtAzATrFgq5P/oDUUJe6NxSj9HWxkA118sfWpVmeZx+kj8YNXCt4+r1ledCN+/D7px+G7zGeUmVX3cfJzQPziHCwxVdQ+MY7BhBj9p0GuvrpOarmsd9I/jGrlk4u7vi+PkS6XdCm1S5jPdywfotQQKQ3hw5Bq/JEKT8WSwmysowNrxXVGhzc6qUKvYQ1mx8UVSBWbeGzhmsWO6F6a4p3KyfhcumXowPxaK3yQpShgV14dfnLktdNWRIZeGyskEQ8j5b0imQ4ambV3Hy2mUbcMi86U+osjk4Zd008FSeAs5j3PHzY5eQt1kplV/rFuXx8a5KDCjojdChDqUt9eiYGkW8ApI9XV3Q0GEdP4Q8GbhpJTrQqrj7ovJjEaumcLJ6DH5T+bAkb4ZbiIOMY0toBA6s3oyarj4bUKuhRQKze9MS8S9vn1O2nFMg8bOoqvZHqF8tAsKsys/0uQzBM9UYGShAbHAXCm/WC8jJuuj1QoN/Y5iV/g8MSBX/TcCWfp7zZcw1SwBkQs2VPX3Kd/XjZvEZsW2Yf4+AiUEKwhxT0CTrlpvxMs4VWFWKCf4TCKay76o1SuV4KBheCqSdnWpDfW2dDfplXfUGD10ujxHW13Xk93UrN2N2zl9+G9A3XLlRJOB0XYMHdnz1+zZQdnBqAquS00TN+Z3memnbgXV5ql9HkTDpiEQPL4FA/yJnJa4N9GJX1grMNitlfQWBEgavVcq4PO41PIyLLbclfkBiitq8MIYL7U1I8fIVOHzQ2RExw0OYjg/ErQ9+Ke0nvD44pFSGM1ahqPISWq9ct6nnxsY+JwrOejywTeyL2YlyUWzmdx3oy8Ii4jCiNjIwcAMUN8N1dN8B8gN9IIrPtDvLjVVA7JXRQan7wS27BWC+cfOoqGczD/o+Qr+O0RZRpea8tgQHYL1PINxm55Cr1l+tFs34BLgLzr4rKr6sDwOVaxkiwizim2OcrwuMz2OEedk2btS4XndN4OoN6XHKFsvR5bkJKaGlMha8/R0kLmFc2jVL1SNbKXTfqC4XGPfktdvYnh6F6IF+Ad2pdL03Phn/VHpVoF+WZf3shziluL1v9Ub8Ro2F1vpqAdV5noHKvxZfP6xUc5ptJghMWDotqQfu3geRFOiBRvWEgxdiE/CWOtevrju49mRGPA/nNQHz2q2vi+hPJifUEykKbiEhoRIxUd9Db18D6kt/humN3bj87rvWwtVfqslzowKhXwZeeyxPXC2bozjHhkc5D4ZlfM4qqPlMwbCUz7iEgofUZoqpYQV11/Qh1LIOEVk5uFlwCm3K9wb6dCDGzxXOISswqOBtbjDib5Cq4nbJj33NuXjq0hGZR7yWTkrwRHF5JbO3Bfr4vKA0DCmF+4HpQYRGHlTzq1CubTPCN6O5vxzPJKSgeXbaVjeOGz4xgeuKXlv0mq0z5nfWge+83uHa0lKw8AYXneZhvLN9rO9C6/7DKM/M07SAaQHTAqYFTAuYFjAtYFrAtIBpgc/PAib4+/nZ2izJtIBpAdMCpgVMC5gWMC1gWuC3bwH+r/tRCib4a4K/j9J4Nev6GS2goRL7bHiDbjElTMalitDo6Og8eMo+D/2dgLARstLH7/W+NkPd8OxqsEWjM9U3OPlZAzILtYHHeIP3fsvlDVKmvVs65st6/K7dxDRCeJ6enrb26ZvJRhDF1inqw/3agdAvA/tQ5y0H7uMPwQHfwO24cvXVeal4Y51qlxqQmHfyd/SLhnUedPMIGtKeVJFteLMZCc9bEJQdgKZLzZionbxrvxvnDz8b5+5nqSdB1zYFogyP9Moc5OYED/ewT4CuugzCrJnp+20glRG8ZRwjfKvTLPR+NyCZ/oDj2BLTIACl/Xz4g6/8jags2pdF/+rq7IpVaRvw1mkrpMWyNdyi60GVu23L9wjkq30d62MP/TI+Yb71qzsE6OF3qlsSdNPKfvo9KXWdAEyMw8ept48MKCXCaXx92xMCXY0Vj6DXY2hBiJiKrpuiIpUSXjByEpJF1e8fDr8pZTO/tBVbUNfwAaI9V8Gvp02gMa4XBG71fOc77cS1wWgvwr/2gXH5+lHiXwiMPhGfNK+/NawZ9dh2DNXetk/+ie8ELCNC8+HsOiZ+nuXzmHHMGhPR5s+EHADhWx0IbT5+8GvSr/qYfiekGD88puB0YLXPKpsqrwb9dLyH+R7p14CsaWfED/XA8evfwtcnp0FwK3aoFxHx0zImdPmc47oPNPSrz3Hs/uKdn4ji7+nLH9muCehfaXe+U6n5zBWlAJmaCwLHXupx5oS/GLSaLeMS/k30Vz4kuOETyrk7NwTg0uUKbN35AsbnqpC8488lf73e6/os5Z39peHupcTXcfQ40t/1O8dG7bGz+uui71x3CEMvlo99Qnu1Ztabyo183D3XWu2rdN/QFoQ49RzW+Tk6OSDa4gGXmVk1HvuQHOOBgHBXbE8MQ4VSYNXQZlVjPzqH05WSpgJf09wQ7++LCuXH6ztHbHlSAXhqchSe0e4YuOWhYFOlMKqAuuraDumzdYlD8Pe2qr8e3BeKlSH7UDbigcCgSPSPq7l+3qqOS1Xf1vpRsF+jlz+Li+dr8O2vh+C131gBXUK/DFR15dpAdVjCuxrgpT8KmphEnl+gwKHDjmrzg+cBOKMSx051K1XRNJy+ekKURjdl5QlMSD9GpdXrwwOYVlqrl0rLBfrVCqbaXnynTeiPf3rhddTUTWKsd1zUbumTCXYyDcHfv/vlf+L5p//0E/OcgCcVegNdb+OU2kjBdNt378fgdJiCjS1IGbmKYc+NaKguwRWlqO7mdxDVzbPYv24Mbx67CPqIU1cLQeXYBAUCcg7S/9DP6bWG/c81JUapoGsVfAKhhFDtn8Tw4oG/Qq/jhFz7zDYdg4tnvgIrFbDaV4ah8VkBc08Wd2PWGXhxmwcqO9S6UFVng5C1bZYne4Pqz6zDS1//G9y4ZgXhucalpK0WsJVQaZ4Cwds7guDpdUPqvnylPy4q2JFjn37acVMyOhsqUdXWjGYF8XJsM7goqNPf2xOvXS4ScNuy/Uv4t3dfk372D1HXGS1NOFVbgca+bnwjNkng2Q4FEDO0T4xLfp1D/XBxcZE0fm5uovhb3t6GF3y8kL7tazjy4StSHn3AyJgD0jxdrOPk4+tCbhbTCviSsfrD9g6PzQfz9WYFDf0y7t6cMZvCOMets4KUmzutyr8cExyDGByQunJty1VzkmOY6rgaGieM/F55CZrU5gjOd8YbnZ5B5dAAVqg1leCzVsllmckR48jKOojjR16xweI8zsC+oDr1sgh3G/ir/dC7b/xExhRtH53ULpA6x6mjowOuVvWLUu6yiW40ubjicOE5gXqptpul4F+qBLO+XN//8cIp2TSSm7tSQdwdcpzndHte3vMS3u6vxKVGBeOrcULQ9x/PfCjq3NHKFszT3clZ+sBX9SHTjc16oeBap9jd39cBrrPL8cr19/CCUv6+VlOJaFWHWy1XEBgWg7Pv/kzayvWzWynF0w/6+Sob3bLCs/SHa1x70NI/iYhIJ2TOJs+znyQ2/OEca+9rweoVvmqcdIhKNfuSEO22/aEIdnSX2DlJgcjd7IPbN8ds6yN3Q00owNfPpROdfRPoHXbAjtW+OHauTK4zI0L81cYqa73otwnGj3gpNWS1TjIQCr502XqNY7wmZtyciH3wV6rCLR01oojPY6xrXdd1xK18Hi05M+gvbRR/yd9q9Jn0fRXKX9Emi617PKfLYn6/jcC28GUG0wKmBUwLmBYwLWBawLSAaQHTAqYFfvcsYIK/v3t9arbItIBpAdMCpgVMC5gWMC1gWmBxC/D/7Y9SMMFfE/x9lMarWdfPaIGFbsYtBVAipMAbiksJC5WxlHRG6JfxjeXxBqYGfxfKXx/7NACQTrtYHVn2veIslvazHP/KU2G4oSCShxWMN4UXUnsmiOIf44+BrrZ5fXG3+hCQswecdHxjefrYQu9aDdV4juDOC0r5TwNExnPLovfZADXj8d/VzxFBrqI497DaRxXZgbpBUSyj+h9B4F6lfnY/wTh37yedjmsE4aiqpgNBFg1K6WPGd8bV5zVIZzzP9HcLC409AhbG+a/9kBGgNOZJMIfw7qGPrI+s1ufYpq7eOnzpGQebGqE+Z3zftWo//tebfyuH1mR7zYM2V8YrwK7/DlBBsGRwaFpgLCYg9KuDfiQ5v2twjPCav7ePwCOEkELUI7v5WHXf/l5cvHobURE5NvvpfAixrHf3wKBSW7aEhGOmpkIUAQm5EERyXTmEiPYxpGx4Ho6+V1F5a1iSDg4O6ixs70Y72g4aPhA4IzTM9YYgOl9Z6fPnN1VECasR+g3MzsJYhxUqNGQjUAzLon0qq3ow5zAo0JX2QQtBvxroZrpl23vw2PZg6acXlbpne/go3jv+iq0Ijok/+oMoOU91wd2z38apjjNYvWtKoEqeP7BmDzozY5GVtNwGAtky+AwfCLEZ5wSzGhn1EPVIQlzXnByV2uENgbf4vbA3Am7Z4wJqx3rEiMIg09A2cWP5Nn/N64DDx37CUwKXadVWOWD40+Dhho6bLQL9EtLyU+Cjca5pIJtQIB9Zf+FUIQIyV2FcQZ8MBAWv9kxbwctq66PXB2suCrDIc/ejdMz82F/r937lviBcplsoJDz7R2i+fHqhU584pmHoT5xY4gENfjK60X7G5HwkfVO9FTTUx0eGZxAb7wGfSXd4BDsgyNULlQqCmxkcQWigtw38JdjIsbJ3jRMcxpXCc5lFjcUeGzBIcJGbSBycl6H+Yjn8XVT68A2IjWkUNWCe9wqcw4XiHin64Jp4HLqllDAVHPrYnq/iwjtHwDHSF+oFKosTyPNzc8JkVxlSU/9YKXRa1X/DA11tkOVT0XHYsW6b+tXlIH6IwCP9iM/cGM7VVgok+KMV63Ck8rb4oYQ/S4ePxQs1Z0t08wVOJKBIZdIfF11U82wzLt20nuda5eVSYwObNQRMvzc9UiWgsXFtIpTZ0NUiiqtadZX+2xgIw+9OTxQoeGh8RsYpz8cGW/CBgk63r98i9U5NzEVyRo2CPp0VcJ2Em+WHBBqljUNDnoZnYA6ulV5BiKcThiZcsWvL8zb13ZceT0CE5Y8x0nIBhUppWfsi+znIOTo76y3jJTW2Ei2VFxA3HI4pf08Fbn+EqoERZCe4Y9z5KYR518DH1wX1HRO4dtkKJ9JfE4DuaL+IyelZeKq6ajVb9isBZfoz+snYyM3yhIUV67YgMbYFH51tQL+CVicHrD5O24jzlRsAKksKJB2VSgm1cn0J81PXEkrx96Udm/AP7x5CcEudAKFxSgGXys9U783y9EFIqD9ev3ZN/HZnZ6eAi4R9mQffd+WkImbWFT+rq4Svgmt91D9aguKzcKO+Atuc1qC49xqCvaPRMdAgfq9ufBQ1ytb0cQRGF5tfug18p7+iwu8f7vS1XWeWVFuvv7kZgOtZYHgMctJgW28J8/Y5zOHbO/fjaOF5AX4DM3Lx06IL4pf+x4sHlKpxm0C2VUrRentQqCgZuyjwl+kKGutt0CrnQdbj+9Go1LsvnDskVdPXMlTp9Xdzx4bMP0OA/xCOXa/H1/aEyvjaltiGn//8iK0pe3b6IErB49xUw7UyPc4DljwfjMwW460ztwUe5bwjnByrVKMZqOTLeUfQlyrA3DRCRWC+c+68tG2PXAM4KlD51Y8OYb9HIJJnp+CnFHN1HEuEB84p+H5QXV+8V35D+pmKwVXTE1IGwVVLeACKaxsROtch5zmPfdS1BcvyDYnFplh3nFV5cJw7Ox+Ci1O+9B2vtTgXpgIP4FthXlLfXSszcLjgkmxE4gYC9hGDvsYwXkNyHDEPvgh4U8GX/6wruzEgSr69A+PiN5vr52wbgjgHu7vakRo+LuA086bv8PWy+lg+mSDALwxtHQ1g/xBwDu33xrmSw4wqYSbRD1lhLujsmrV+N/yGLm0+iy3r9qOg+ITUmfXhP+T4G3bZZBeunVfXVuoYX1wr+tSYJiRNYJmBx9ku1kmn1W03+jiJbP4xLWBawLSAaQHTAqYFTAuYFjAtYFrAtMADsoAJ/j4gQ35e2URvgnPK03CK2wGnGPXEv4f0cgzLw6yjgmIGGz6vlpnlmBYwLWBawLSAaQHTAqYFPhcL8P/vj1IwwV8T/H2UxqtZ14dgAX1zmVkbb5Y+hKI+U5Ya2jJmoqE83vTtV8pMdGj65qcx3qP4mepwSwV/+QhvPqb204Yk9YhpQpH2EDiBwfu5ieydlWB77PunqQuByf943wqf2adfCPplnMCAuE/AivZpf5e+83HvDzNQRVYHqnueeLtFlAWHOq2PNiY4ka4e/30vpUvOSV4QLTRvdf6LvS8F1Fks7Wc9br8Bwd6f3Ks99Ekl1UUC/xrVfCemuvEnT/8I//undx5LvRBoHBNiQUZcjigBr17tb4PY2K6I2HXYsHZCji3/q2xc+eUn1VQZj8BfRX0LqMRJUIuBYE/8MgVLKeiHj2Tfmb0SvgpG+sWNYqSmZQlQd/Ti21jIl5xvbZJ0hOP4mYGPFidIRlVo7/FJHP/wI3g578dccjssDpMCp7P/jf5DA22SwQJ/NPRrtPmTexptoDRtW3b7DlBsD/0SmtGBUExH54xsGGEdqLRo33cco4RqOKavnjumk4p9tRoxlX8J9xiDJXqtUpq0qvrxuIZV55qjsCt4ByomqmQdqrpVjFH/YMQqdUsNXxvzWegzwTz6NCpV6nlA6ImAN1+Efu39NNu1MVJBvUptcba6EhvUZ8JcPDYRsRVlF09IP/i5+NnAX0JQxk0avA7Q4C3fX7thhdfs66j9g1Y11HXU8ZKe87Ep/7pM+iE1ZUDBe9G29tNWUWHdMj40aEiVUgZtR53XUt+pOnz2HSuYrduw1LQ6XsS2p9H03is26FIfv993e1hzsfTJX0mQzRWLnedxQr+EQvnYeR04P9tqlMK06r+c5c8otVFn+HlHYnqoE17uzjbw9zvbQ1DR2oj6kUT0j2ajduKmAtjaQb9BZWZLuBeyFBDY3RMp4yxJKQdPzkaqJzuEobz8LLhxgNCv3kDgHrkbUyN+stZq+Pfw4QtI9VuBAQUweqU/D1+3GlwpHVKPt9+slG3LkBbiissV4zYf0KHUiqmKSiVQKosy+Hj7Y6ubo/gVjtcjna0yT6lkWvjvH8LN3xXJX0m0jakQzzW4Vn8R71WXC3AXl7hMwN2//r0stCrbnPz3WsmX0O+Zs8exedUGdKiNDeXtTbKp4HtPPgtLWAT2rd6o4iklUQWP6sC5FxpiVbUlBPp4lhP8IkrQ1ugh/u8b34gVX0RIk4Fq1jNK9ffMpUPIji7Hv/y8BREKdHb3ewxd3VXYt8cbWcv98P7JS8pXXpU0XL9XbfDByZMF8p1w6qUbrrhZdkg2dRAUvt1i9XGEqQleRirVZs5XzlHON/qjhJgDOHWuELQpVUPpx3qVcmtKbKBShK5Db9ek9AUVhBNWPGvbfMD2RQf4yDgJi1mLDQe+emctD3JWIOUaEPb1dLGIH7pw4f/Aw28PahWk7+qnlFI/Xk+k8h//6W6usV13E4Ckr83x9kPamhfR3Van4Op2eFky4OiZi6QgR4FIIxTwSfCVff5eWZnkxDYw0J/xM9cDrgWufaOI8fbFrTEFz+atQXy0BZhzwgeFxzCTFiy+xdvdHwc2rJeNLGkKMOc6x7a7u65C0F4nG5wuBSzwh+Ot6NS7NujXGIV14aab/hn1dBClQEw/zMB2fjspHefUutioNtGw7WzrNOakDaXN7bjc3Cj1HlJ9s0xtsmE8+udj1XfGHct2U8u0d8lJnLpxRfLWaxOhUqY5p9bdveHTeKe6TGyioWSONyow9/cFY2ikX9auppoRcD6fuzGoYHQfjDVP4KPzViVbwsq0K+Fjgr9cz19MzcRPypWacFuLDb7nWkLVX24KoqLvjb5eJMYMyaYbtlO/YhVAfKNZKVVPOirw3w2DyiaxzlbVZfbttYFepDq7qWPOCIgKQlFFDQh+z+RF4PzxcwLjMy9LhC9ePXFO2q5/kz715IzMN17PFJe0oLfpOrZs2omCqlt4Ql3P8HpEl8U+0tcN9Jm3m6sxMDylfIfVz+prD33dymsC/t6oaLpp809PPRGEDPW7y21mTuYgrzcIYhuvYVLzvoTB0QEFV6ei5PoZ2bjgPtAmsPvt4XqERSjlbaXSLRseRmewb2sQLhT0IDdjwyeuI4ybDFgGr18IuvfMzcj4YXt4HUPYV1+/6N+8+lqH6fjitRZfPK7rq9ssRjX/mBYwLWBawLSAaQHTAqYFTAuYFjAtYFrgAVjABH8fgBE/hyzm3HzhvvFv4bXsWbgEJMPF1/JwX6oMNwUVIyQT022X4TBj3QT8OTTVLMK0gGkB0wKmBUwLmBYwLfBQLcD/uz9KwQR/TfD3URqvZl3vYQFHZyf16HWlLKmAzU8TEhWwYa+w+GnyMabhDWwGfVPWeG6xz/rm5mLn9XGdpwYG9Hd9/tF+d7CpsRnbsdDNXHvod6E4xjzsP2slVH3D3f48v9vDZvZxWGaTemzzZ+kDquLdrQ72ZfL7/cZfKI/fpWOElzTIzXYRRINv/n35BKqcEngk/EgVxVsfXsB3o74pYB7BCQ1P3G1McE7ag5asmx5rD8Lm9hsVNCxjzPt+5oIR+r1b23T+Rj+ly+H4J9DbNO4nbdVt5nHf8E3It8QJ1Euouqj0zDyVXuZLWJiqv5dunREIJTP8gBxbm7EZl2+esYHAhPd0MNaDx6jcS0AsKCdQlF55jIAPQRk+Lrqhow2vnjoKYrKrclfwNF49aVUNNPoSow0IwhnXlaHodsmbqtAeWyMR57AH12/+Ej4Tk6j6WKVUAyhSgPpjPx54XKvQcpxeKe4AH2ttjEeWdyZ1N1z6O0R1Uee10LvuA8IyBOq6e9VjxdVFeVa+M6rK+2xKwExLm3GzCIMez/JlCX/sYVf9mPjuyR6ZN+xrt21qHb58HsO3K7BrpVJK/Vi9fSFVdCOsSjAvNroB5wtu2WpCAJCwmY5n9HmEl9JzO/DLC7cxuuNxZChAy0+pQ1LR8Vh6BtwuXAWBJAKFTgq+M/YhC4gMixP4kiD3mxW/kDIJ4Nr7ceNYsFVMfTAeJ3B17L8qBCrlo9OvVZQJdDiqQCiWyzHU29aI1p5JUM3Wd/mf3LftjWXrz8Y2fVp4mP3EYBx7Ov/7eWdfLRaM85TzZimhtm1SxnBiqhvSI5Vipkrn5+6IjFUKsG67iRC1GcCztwDd/eOoaBwR9WMM1KBnfAo+TsCYUxuaGzuRETmOyRRvVL9WJzCpV/Agjp3sFsgz0CcHA6OeqFGbf6Lj1XjwsGAGjUiNDlAgpNXPEPwk1J8QuALRoXE4f/5dUf5tvF2GXU+648ivz9iUUOnjuXa4+BxEQIgPNq2xblbgmnB7sA85wWG2DQSEWOmbCAkSiLw+PGCdp+5JAvoRNKevy8/ejB2ZGaht6cL4cBP+5MCLAh/SjzHUdQ2i6n2rqvRL2/fAp61ZwMbSgT4kRkajsKwUhH7/7pf/iSeCQtDQUIuG1nqBKrkpgoDiaP8t3KzqljVzznsF2suu4L3TAwpYtSp7EiRl/8bH78PRE3+P6bFZXL1lBXo1iOkXtBrnCl7BxOSwxGWay9fuqNZzPS070y115p+xqVm4ZbiIL92Y76+UkmcxpIDBqek5iUM1063LtgnIqhNRSba+2lW1Wamxb/4SmhrKldrtgGzca+2uQUfrNIaGJhH+pTi0F/fCq6/CphRPgJhPUGBISlPqsW99oLOVzWPcoFKh2s0+5It+gH3PYA/9hkTFISkpR42valse/MA04x7uAu8mhwaKMmtaQCAuXT+GF2ITpL8vDPQIgEr4l4FzIzJQbUxQCsE6sL+oSk/l8v+r+JLkR6DXX6muHv5YmXtUgayEHXMTLDhceE6A7n84/KZkQaXVrp46uDaPwGLxsK2dOn/jOzcyGOen8Rw/U2l/xbb9qCu7c43LtYUAM4FXwqsMA2ozzZc3rsSNukasSkrDhoAgVI8MydpFNd336mtk3SXMq9fUwc5GpUxcKHlw7HJ8Xlbqu4Q909PV3FTrGddtKvI+FmURFd08v0AZu4nLfiBrRWd3gyj8Ug0/N8MXhTeHBEoNDdyON44es/lz+rdvPfHneKPgMPwztsLF/SbeLGuVurM97Dsq+1K1l0q8jgqyps337Q1Cc1eGrBcK/8ZedZztKQsOwAH/EMQvX43+9hab2i+BZaofBytgm6A/IWPf8Tk0zUxLfoM17fPWjoaObvFzEeFK6TnADcmRbmKn/d7ZmPB0EUCY69/c2DWsC4uUMUSb+KtNNYT4+VSCsKe+JutJkxIp37kiGDlJAehP8xbV8P5bg9I2Xhf09TvJ59aBRhlTbDzbXnprQMZI77AD4mPXq41DNTaIlusnof3hvnLk5u/F3MQZ+EatFnVm9j37avuur4gdRS3dPwZ9ylf5huyX+aM3bDHCYptDqFxPpWq9BnE8alVf9guvbznWWRafPEF/ynoT5NZqwfq3MMvR+fCzGUwLmBYwLWBawLSAaQHTAqYFTAuYFjAt8CAsYIK/D8KKDz8PQr9uocsffkF2JTh7RcAhMBkz9SfszphfTQuYFjAtYFrAtIBpAdMCj6YF+D/4RymY4K8J/j5K49Ws6z0s4B4SiLaq8nvEWvw0gaIHCeaxJDrFhR77vngt7g0Ja8Drbnl8Uc8tte76Ecz2MMJSbuYuJc792odjYyFoTauWLqVM+7bY18EItNmf+6J+5814Pl75bsDX51l3zl8j+MtHsTsnjN1TXdJYR0K/OmiFTwJ1GgjW5+63vx60b7EHMI3Qg67jUsYlfVRGssc80H4pbSOMoQPL0XOBx04XWhVI2zuLbdDNqKsDCoutj/GemdmH+Mh67N0cjPNX74BhTEvVXwLAMVHfw6GP/p6HEKNgOyOYLAc//qPr8aNvWiQvbRf2HRX5vpOdL7AQ51+SgmZy1CO4Y6YmRSGW4Myx0iIcWLMZY+tn5ikj0gbRClwjdDoxOopn1m+Bf/Y6rErrQOGxO+AxIUZuGKmq+cimhkjATY8dY12N/o9zp1Wp5RHo0QqzhFp0e5iOoBqhzKX0I+MwT7azsqpH8uExKqcyGPM1fpaT9/lHQ7hMthA43Hfrhi1Hqrc/MfVtAeeNKrs6ghFWZXsX8yUWjxgBi3U61uFfr/0zCIdPOPjhmfEegX55noqNXWNTKK6xqigSWkpbsQWWZbl31D+Vrdo7W0QpMslpVkAypk189iXE7tmHjotn+VUCx8IffOVvFHh6Rr4T1CS8RshczxUq0xKsulk5JHAhlSzbfM7Bt6JawLk41240902Kgnhvr5tNpffjIn5rb/Rr2T6Z82z7MCrDMbf/2XBU3locDma5HL/0SXxpuGsuYRmqSxrgH+SEgAg3jCk4NNTZC91jzrjdVI3kCD8EhT2F4ou/hIfjDJwVlObp1aUUZ7+LFL+bOHy+GbuX+4DrgdN0FBx7mxEcvw4Xz71rU5Klsqavvz8yU6uUQmgvBmf9kJCRJ9B2VIALvFYGw7u6GkWV1chevhlTzSfgEpSKuqt+6FSP86M6cJsaZ3mx7tLf9AkXL75iG88JcRuQlvU8fnrhdTEvofG8TKtyOMcS1TyPFp5HeupBlF62+k9GZFmzjsBxpVzNcgj9ztRU4PUSqzoqN1F8qCBmHXISkgWSpOo1wQ/8/WoAAEAASURBVFmCgVT51UBotVKLvVRfLbBx5dAAoj29RI01LmkZYpPWore1BmfPXBD7jCs7jyuVba2myjLycqqkTck7/jt2J1WIym+jgky50UGrg/t7u+APvxkL99YJXLk9KlAmIc2S00dExdkrcA6WFE+lknwAlQUXpeqWSHcBNi0xGxER0YO08Ay8tG0PftF0BR4TfnD3cBTIr+x2PaanXNSGggxkBPriw6JLAka7uzmg+nadAh4DcbN+ECui9yE/sgm1Y9NIX/u8bd7TXgSz09KfgZdSXCao+NieryofX4mMDc9IPB2H85k+yT5wjPYr4DEhdgAziX6f8PX5O76E0uITCI9dgbDxXlF8HfNNw6Gy82J3KuE+pZR5CU0SEq0bH0V7d68UQ7XmCuWXim9XyXFC2ca1fQyzyI9Pkb7lnPqhgk45FuiT5nq7JU+OraZmK5T99IZ1qO9ulXYs1B69JgVv3CtrjX1b9XfCwcZ1g58JvzJo8JefnwiMFjCV0O/rlbfwFwf34GypAkbzlgkQzLHOwA0LbDttwXWLoHOfUrM92VSPlxQ0HKXGIzfkMB8HpRY8NzggSu60hc6D11RUgWfb1+Y+IeP88IVSyT8xpBH9k6tsT8UgWN7YNq7A9Qrsz3sW/3Hop0iOVkC0UtFnW3ZteV5U/DlnWC/CvJwzhO4n/VfAdeY8CorK8Z20bKmHv9pgMpwQiwuXC6U8v9kZ7FXXFtx0QtCXkG/0QL+sRbQPj1WsTMJwZT0idmajQqnsB+XGY2VwvKhaN6iNC3/0XBQa69OQmmy9JhpucUSHR674qMbpm3hfgdN1M04Kjh/ApozlAoG/+tFRNHqHKh/hgBXb94t6P9civnaqcfrRr+ukfbSxvi6Iemw7wmcaMalUnHmNwLlL39xcP4cvb4nESI91zaIP5jn9pI0R5Q9c3GpRcm1w3iYa/jONwDw3OTh75KNOwfJU/+3tLETuthdRMhQqyv8vPuWA/3y12QbsGq9rtIq+GFP94SYo9jV/d7XPdEg99XrAdLxWokIw3/WL89I4V3Re5vvdLaB9wN1jmWdNC5gWMC1gWsC0gGkB0wKmBUwLmBYwwd9HYAxEbxKl399WTQn/Tgw0AOr/d1+kEKb+D5eR6KRejuqJRo4I8nfA9PQsRsYcvkjVNOtiWsC0gGkB0wKmBUwLfMEswHsEj1IwwV8T/H2UxqtZ13tYYN0O6037e0R7qKd549F4c9x4Y/NBFUyFI+MNTvsyH1Q5DyIf+xuKrPv93Jg12vJB1Id5sE5UjLrfvlkIWtOQ4lLq9jDaspRyH2Yc9uVioN7DLJd52yve6vKMgG3ExjB4W7xtj0rXce71rtXoGE8Drc5/6nTf+dyrnHudpzqaVr29V9y7nc/5wf9AX1GBTcHNGJdghwbtjcft564+R6DRCFDq41TpZSCgq22mxzwvDgc66xCQuQrjCmoiFHezahiHTt4BRHU+hH4ZjP24EPSr1YQJtDyx8iD+9dd3QE2mJ+SUl7AeVL3sVqqDDK1dHehXYBFVFAniUEWQ0BWB4Iq+BgF6+XjsTEdXgTe9lgcJ1JWYvRInz5/AS8vzEeycLKqhhOmoBsjAulLxlUAbQbHYsBUCxhBaGXIfFl+jQUZJoP5oP6gVZnne3i9pO+o0i415fZ558mVcE9hfhGoW60+d9n7e7SHcu6Wl2u9i8TVYfbf0+pwRyH8u8sv4l8b/kFOTG9Qj2M+WoNEhDO9XFgp0RtDKqITLiEOd/agosY5Rfqeddm4IgM+zfwG3UgW1rdyO/a5OOHPmxDzol3EZNPTLzz0K8sr8YRqK3/yQX21hrXrsvPaHk2HteKHsObxRd0YA8tGuYAV1Llcqie8ib9nL88a3zkADh/r7g3w3wtrGfJudWxXU5oaF1jdjvAfxmdAvFaKnuudElVvnSeVmPe9zo5WvmHIVFUf20dPrn8e1glPyyPfM1BfRoiBsLy8nlKpxFRgeA2+lLuk5043iW0XIiXJBbfcM3Kc6BMDOCWuSeUyV16kVoWg43CygZ/eoA1pb6sRHBIauxvMH1WPmvbcICBydcBDPzO7E8eZjMoYI8bdWDiJ6cgqdSq15aFwpakcO4FT5EAKCe9CvlG+HhvoQ6gGEW57BlfIiaZb2XwSCWX5W3AROXTpiU7xMUuNjeLpM/AXjWIIVzNnVjrKaC5J+U+ZygTsJpqau3gLfET+BXQeGJ/GPF4+D6qi9k02oq0u32ZJpMpU/J/hOqDfK0wuHrxbY/BQzXr9pP6LcHDHoMoXowEgEKEXgc423FZx5DX7+Obh07aKosS7PUcBx+0mMT4/CkrxO7Pad7SG41p4mn90GixEf4Yq3TvfgqW/9FYKVPS3KpxLKHJ+cFbi2U91A2LchBq1jY7ioVGq51sB5Cm3tgSi72SbgvIafe12cRFWXGze+tUOphyp1zzcLT6O7tkXgTvrGjIhYpcTqgUmvGVG4pdLpYFgCVmVthnPPIcQufxZRXm0CPVLJ2eJSjZEJBdkrkJn+leXPdE8p6NgLZ04XCvDLMXK6aRSJQQNw8lkmvpJgMAMVixcCf/W6FhH2DLLD62xzXhKpPxqS7eprxAqlIMu1Jnu5gmTn3EFAlMDs+X6lTu7oqKDVWBT1ddt8P9eV2s5WyYrlsM2EUXXIT4xVfWWFW3mMoGnz7LRSr0/Ba5etY29svNF2fZvl4oMjN5pEYbanx03GinEd0dfkWvVbl7PQ+8p4L5t6Ms8HRETjo8ZaWVuowksAl4rrVLHmuvqXzzyJv3v915JVU9+QrY3aB9zuqIKbv5+cv1V2A7fGRtCnNuWcaqgTxd2AqGAMOs8pwDVA4F+qAbO9ARv2wMvPH48vywBB98M3ikXRn+cJ0FPdn+q/vH21PNKqsvv49h8iIswCR/c6gbypUs04elxU1V0XZXhCrlw/mAfX0e6+VvQ2d8JjTm30iF6HRLVJhPlyU1HcwDByc1fCV/Ul+5jtzl2zCf/zw0NSf+ZDRWTOx3Pq3HMOPohNScf54+fkGqKuohbrc9zQ3pci0LxDuy9KmkpxIPcZ/Mvb57B297fR3tUv4O9jewJknBHCp7Iy69fX74Oc1T1qTLtiU1Qk/vW//l+xpf5D+Fe3z/ibcbnPKIK8lOK95Y9tYDShX/pbpnFU/pUbnkL8nDA8puasCjofPhWB6+aOTT+UNZHXWXX1yheq31XFJd3iGxh3UKlaMw+LRztuXSoSX8p5xXNbdjyPqJhUtKtNBhzj9r/JWFf+PuM/6ZrGm6T8/FxPmYtU/fVXGzQ4l1lfxmMehH/1Z5bBtHqeSgbmn0UtYH/duWhE84RpAdMCpgVMC5gWMC1gWsC0gGmB/59bwAR/v/gDwDnlabgEJP9WKzozNYzZ1oLfah1YeEqcA77xlDf++g/UZuuvhOPpbYHYrX7P88XPX9sfhL2bPBEZop4YpZ701GP9V9hvvd5mBUwLmBYwLWBawLSAaYEvjgX4v/ZHKZjgrwn+Pkrj1azrPSxgVAxyD43C9Mew1z2SPdDTvIHJm5EPArIi0Ma87AOPGY9/kW9uclGYmJiwNcFYb9vBz/kDbw7zdb9BA3TGdBpWMh4zfjYCeMbj5ufPboGV+QvDc8acqcbKR6Xfb9DQYPjGfLT0tAm0kDw6IYpx95vXZ4lPiJBjzAjq2Oe32LmYUAsGR6zKcVQvFejKPrHdd6PPWWyO0M/yRciMQO1C/kdDwAT62nxnMTcwCG8FPfbdvCwlEorTyrx2VRDfqWEk47m1GZvnqf5qsI4+hTYisBs4lGXLl8AW1S4JkBHsdVG4Dr9TFZEgztsdzQIndXZ2ChhHhV5CfoQDI2NdRMmx7WyHtLM9bAJekXNoc9wKt4FqAdK2Z+ahtKXe5ksIzGhITI8fwpR8XDUvNheyJ5UZqRhLP0FwJTQo1wZmkS4K9vG3AZG0BVVJ+VrIdvS1uo//IvbPRGGXafS6uFD5PL9YYN/tfGJA4DcNs+q4KS8dFKXfxR7brePpdw3tEoTeGLDOpi6boR5Frm2m497tnXXKiMtBS0ujDVTlHOccuN14SUDOzXP7UTlRbbOFzi83MRcJ67bY7JH0wpMoev+6QL6EFQm+je1ag97SKhCU//qkgpYU3NW5LA0jTQ2SDcuv76qR9Te0a2QeME+Ybc4nH+krN4ttOJ4IdbNftr3wlxicGVSPXY8TYG1rmwL/1Dlj4GaDw+9YoXceXwzUNaa5n8/25em0HBefB/Sry6NC9LeCvoy53ApRo6bicJlziwBjjOMb7YbmxkGx8fqtgfjgdIENQONcscR7iNpvRIozvEf6kBYyhur+fkR6OyplykmlJO4KHyc1d8Ld0DQ8ouC0Pima40SP11X5PuhUKrV+QSvgtKcP115vRphrDQIU+D0w7QlsSbYpWSd4OCiozwXXakYE+mVmFUo59Kk8f1ABc1Qpss46eSAt3hVniqzqn3t3vizqoYQ4963cIz7k1RPnpfy33rFCnISBJ6esm7jKajsF5FuX6SIwIq81QrJWSR04Z86VHBbo9/VTR9E2YlWA5aaDPwr9Lq5O/EYp4ToLZEd1VPq2IwocpYr5tG8zcpWyLaFGBvrIZf2eonpuCfeBJSQe9ePuuHLDChuvfXq/lLll5QR+8Yv3sXfvj3BKKQ0TPmZ73y/3waRSG92eqlS13eZw4kKfAMhJjrNKRX0KjtEW+E2MY+VL31XK7XEY7PdASHQ7bipV9z/58jKcLelEb98U3N1GkaKgWsLaKYk5cPSshed0PlJTBkB4/kqVIz4oOCF+kf49Sym2+LqGYZklCB821Mi6Q58Z7KhUP71q0NhTiMzV/nj952cEXGRbXeZqcKK0X6BrwolUVGUbqgan5oG6x8+XyGYUd9dVCjC3KtIz/Qt7w3D0ox5+XDAs/6tsJEzegO5PezXd8EBXBY2OyBoToQDl/lalSK6gXwKiBEKzFLhK0JXQL5VL9+SuFuC3UX3/RmwSLqtNKTy+3NUdVJelj6ISbWTel+DobJF1I2Lb07hYdFbWjrQYtRGlrlHg2+bRYdu6zLJ+tGId3qv4CMMjbXLcuH7oa3INqC/YWHWQ/mnKK3Lehor0+AnsD8oEVYmDHZ1lQ82Pi6x+be2eF2BxnRS1X+a5KiUelQ1WiNN7xoKc2VqBno9VV0g/f33XUyhREDHBzpWBIQLMZnn643hLCyqUOnBhWamAtZa83ZhwcUBqSw0aWppwvqlO1lZCx/8fe+8BpddVnvs/03vvM5qqrmnqvduyXGUsdxs7XEwIJZBAuLn4XuBmkVxYC5L8E2O44IC5sQ2OwTbusiyrjXoZlZFG03vX9N5n/u/zft6fz3yaUbGKEZy91jen7bPLu9uZc3772bRtzXg7tiy9VVX9x31HERoYpMq4r3/4CqgCHFhwC457+okidBfWZAejsGYUty4M1HZnlG3NuEzVWa7YMm/WfIyP1KPPowEB/b6aTwLObGvVArUTfmYZE/INFijXqfrr5Y3MgEBNF2Fv2iZUjglyU7mZYW/cHAL/khG4Jc1DeNK9CuLGztqj4Dwnm9wtKr7cuo7BT3z+e9ix16EozvAa5ndiw+qvafvl2HFyyKHQbJ4JTDlzPOoTWPrUwXJRvM9FZfVxcMLJvgPN2j9VVo9h1gwf7R9Hxr2c9eiWzZ9F+EgpEsK8sS+vS9NEpey808VIn7UMM9KXORW02b+yHXMSxa59jr6FdYCO4Xzw3n+iTFSBzbNjWtYy9LQ1aT3mOdYBOo5NTH9I8DTUN/boWMrnpA7p7829zM/Q0JA+Z5lnLW6v9HlHI/wz/WPb6s+04O1s2xawLWBbwLaAbQHbArYFbAtcsQVs8PeKTXbDb/BIuRVewck3PF5rhCPy7mWsZqI4ifX69d6nuu93/jIM3/9yIhbMkXci8k5zKsdr9PPo7eFIiB7D2ZJ+WwV4KmPZ520L2BawLWBbwLbAn6EF+P79ZnI2+GuDvzdTfbXTegUWMNAvoRIDHfF2QhQ8NxUEcwVRTOrVfFy9Fh/S2KFeSTiEki4Fok6a6Ot40gr9fpJorCDi5dxP/3Tmo/Dl3HO5fgjQXUl6CH/zw/6NdllzApGW5lDHutFx38j4DPh5PePsqXZAv4Reco8XXc+oLhq2FdRx9eh6jWAol7820K+r/4sdm/5rKj9chpzAL4G2bFnWOl7UDAnTUn3OOCtwTEhzbfIKLJ61Ert3/9Z4UcAkXeqpK8xCD+zzmA72f0vnrHbCvnGJ6xR2MoFYJ1cQWmoeH0Vlbr65rFsumU5oyEegJHUClKRMn6NwDmElOpNnwqPVp8/pOcKoBDepqklw6FxTB0ZK2pEeLTDYoW0KpkQJiOUzNo7hBX7q16oSzUACkwJUwZLgCgGiyfryhLhsKatq7SfYZ2Wsc4CpLFOWYXNfgzN9DJPnXcub52kL2ssA00mrynCm2GFDxm+1Ff1bHQE2KxzPJb+pzMqxhAp9k5UR4U06Xnv6L5OxX8C+y3EETK3j8ZVAvwyfaeKP4XAcLx+r1L7ewNAMj+E/fEckKmRux/LUcETH3w939yJ0DdTBdzTdWYe8Q4PA9m11hH6nP/wE2vLz0Cfw8Dv5FWL0FrUty7CmrULji1xzNwLXb1FomJDYjKXz0ScKq++/9Aw6/Aq1PjBcwuqPBWxF6wwv5LzxgkK/PP+Hsy9zM8EZWNyc5DMKn1esUK7r84zx+0m2VzKWfZLwL3bPmvCV+O2JneqF5UXlXCpJ0kVGe2NctgR8G0r7VXFy3N2h3kjYs6GuF36RAvPH+6Gqbw5Ki0pQVi7QfoQ3lmXGo3xWIHxrelWdNyhiGSKSUjAk/cmgKJBS9XetKIgGjgEJWQ+gPH8b/JtnwjcoHpVlZWhHrLTVUEQkpihANycjEAkp96O4tlkAzHQti+TYAHT2DCv8OyspHOGhfqhu6kWRgKV0BEB37XMAwFTmZB+UW1GMOzcF4c332kAorr3DAxkp3iircShgmr6BCqRUDj/eXYCjr76n4bH8WVaeba1il3GMeHkiLnqR9gNx68oVzDcKtYQL6Y7WVutkhrSwufAJikFq6hbpq/MQVBeLzv4WvLhzB5JjI/HsW28iSPL78ANuAlB743evbMOiBU8iNKRM23bvWC4WLn5UgT8qHAdLPxMdl4xD+SVoahgUFdt1GKgsQpUotNKxbyWg+v67r2Dl9G7sOX4Ki1Ki0dibjqMFzUhIHUFCsEzBWB8PbylHTz8PuHUWIk/6qnnu09Aj5bB7Tz4yF60HFXs3LL9VAcPzskTisEcXGltb8BdJ0xGdlKaQ7OHqSmTE+Gp5FjUOKKzI/m7BzABRYR5Cj6gz37EsTJSVt2i7J7BNFVKjrE2gmarjKfIrq65SyJD+WQ7sP+kINxJSpOMYYSYcsc+09o0Eh9k3M24CpEYplQBsmK/kOVjgYwFVCafScXuwqV7jvGfRSlQ1NUi81drfExzl2EIVXdqT6rJU1yU4vL/yPM4WvAUq3p/a9Qsdo44XnUNZUyseSpulMGqrjIWZAnwPDHTA3WNEFXSXR8UqnNooYPZti4M1j5qQj/4QRHd1HFNoT7qohBScO+ro92NWrcWwpJd1ngq7rN9UQSesPC3OYYfx+gqFnZl+uq6hUR0DCcUHClt/vrZI88brhNR/s3+HwpsZfoHq/2hfl+afYPDcRFltQWxKt8RrBCEt9djR3oyCxgYd89gvMH6O6bdkzRWwtgMvHZP+U0D48a5OzM9erM8o1QL7eySFwaP7OAKl7lGtmu2QIKs1rzGBpbjFdyuGQws03tUrBrHzYDtSA7zgG9yLX+aWIHVuJhKlo/rNqWP4VvYS/OzMCQW0mUaT5xkbu9BQOKbXWKZ3yzNTr3sJzg/EyGSgNq2LdVWiFFwt7Unq4sq0QGw7+KrY3FFfGRZVirOzmtDaEIFFM9PwmNR9KgvnnXSUBf3QcWJD9bnjOj65r52JhvJzk/4ftOruzyLCT9TP5f8Z81xSVOqmZVNVM46+vj7ESL8Jt3o5545QmUTb192BvsQ0FJ3Mw9K0AO37GCfbBaHfwrLj8Pbx1zTRjoTs2TZGuksxa9aj2vbMxMm+uEYMNQxrvWK58bmHYx/7QO6zPbZ3DDr7SZ4bHevX6wybjufMvayf3CcQzB+f5yIiIrQ8Tb+qN9l/bAvYFrAtYFvAtoBtAdsCtgVsC9gWsC1wlRawwd+rNOANuN0jce2nD/7KO6xPC/y9bYUHnvvfKVgwO+iKrT1XVnm67xZZyauhG2W1fDN7Y11MTAyWLl2K5cuXIyhIhAdkkq/5ZnOlKeFE+qioKH3vwXcFV/t9+krjt/3bFrAtYFvAtoBtgT8VC5h38jdLfmzw1wZ/b5a6aqfzMi1gBZy4rPwtyAIhEwP6EqIw+5cZ5Kfm7Uo/Wl4r6Nd8UP2kGb8SAJlAC+MzPw4iJt88x2PrP3mXkzar/0+ah6numyrsydJl8jFVWNfrfFPL0BWpaF6vdPwphTt38cdKoRfLl7X/uZi/63mNwCgdIaXAwTFRsLw4fG7U7aZKE8Mh0ETo17hOURR89u3fqXodFXVn3vGognK8TuCYwGNitCg+ijokQj/AuZoDE+pkCBUqG9PVT3rWhcrNBDnHMYjyuhKNkn3KjkMvmOgVejp7brvzmNBSV3mPHifFiRJfz4iqHBIa4gueAFHnu4VKi53tSI6OE1CtDBui4xUsyg+PU8VHA9SafNLf20f2aR5ryksVVMkvPI7/cf8T2kd1Sbj7yoqckOdt48udUCvrQVfTx3afqi+ggimXWWYaCbMYdV6TMfY3rkqS5pq1z+H9fKClejGdgdYM9EuYysBI5n6zfSTLTwFfc0zwMkmgy5rKfnPqots1i0IV/J1MoTZ2TYzAtQ6gbLLrkwV8qfpo7iEwSpvRmbJzXhNob6hT7Cn1glAugd/C4lwkJ1ZpPaRSZkBsAtoF8HV14RnZuD/tDF55u04VUjeFLhbIqw3lVaMKpgUsvgX+UYEoeO5ZvTU5PBQe8lt1Ngr9iV6oPFWiCoW+fu6ob63Brqa9zrZh+hGCVJfjrNAv/Vuh6cu5fyo/HHdNXZnKz7U+b+ory/eVc/93QvD9vR8rS7L+BUUtFaC2FeGx3qIi6aGwL4HYvLIOzJzrUPxtqepBiFcXzpR2OGDZyg6cKOhCHNJFVbYeNS2yVDxaEDZUj5npX4eqjAsc5564DM0CgR85cAz3rdyMg6cPYVOG9FMe/ogMHEFVbQmO7d2lUGujwHjhyaIiXn4IkUn9mC1qqydOHtO0L5EX4gMz/1ogtr2IT3zICZQ/8JlYBEfdq1CcyXNWUhy27a1UmO3Q0Q4sXhCg0KvHSBgaW5pVyTVu2Z2IDqvCu3tFVXQoCqvWOsJg+y8qbtX26x7gr8qwe058qGmInH0/tr15QAFxt+ARrBa4Mzx9vk7O4GSMtZkL4VNTgDMt5wWoW4Ydh7fjscRZCg5G+63HqqwELE5Jwo9+vVtsFCRAaY/mg9AeAdYFKTH4w7Y9qJcl/+jmpGWjSYD6+OhYAbVr0Y0ulDU0adoIplJ5lPESSn19x5t6D5XQI+72QNWhCoGNVyDQpwuxnb1wc/cT4PpeHCs4rv5SbtuIo3sc9wiWqmrA5TV5+IYoqxOypOLrluVrESZQNscfTujIjPPAiACHbR0DaFsQhWl3xsOnRK5Jn5M6dw0evd8N+We7UR+TqIrejIj9UJObwMaSLiogV4rSKZ+ZDOBK6NfqCDcuylqH+zL6sP1EgdYjc535NBOQPu6D3BCz5TFkukmexR7s0zk5pnOgAbtKy3Gyqx2+oREKjBLGLZWJBR0CzIaISin7aI4dJaKk3+42rmrBBv518/PHOwV52texDfn5hWrcVH6mY19IZeATAr9ywlnmvC04e+4tHa+ock94uHDlXDSfKkCDgOem7zR5mWxrbMJrZmIC63R7mWM8pILyczsOYevKhVjvE4ZB/0CcLHZA79mz5un4+J2Hv4pVfl44K5Bzj6SR6tOEdw3YS0ViqkQzv19Mna1ALyFepo9gNLeEfg1QTXiWSrscv6tlskW/PCm0trbq/wlMW2+PQ+WXdmHY/JmJSV4RsYj0kDIo6cXd0k4JzHv7iMq3PC/ER0xzTpbiJILC8y3YGvg5DIYK3LoohI85yF7wDfxm+3aFwf/wwatwl4lPSZ5e2Ccg7t2pM1QJmPHR1r8pytfwCeOzXKgGzGtjXrcjvzoHn39yGrxkAkL/6GykyuSEp25dhGfffAsz/2IDzrz/pipOcxynvdget65eBd+4ErQFt2NocCEWJqxDefNpVcO+Nf1JnKnNcZbpYlEJLpV+jbYzEzzMigmsj/zRVmZiIp9P1HbyvEHX0CQQ/JgP5kxfjNLS03qOivh0hOetLiUyRcq1E+VljklT6Vmr0dPdopOj2joHQIia5WeebfxGotDd0eoEczl5gNAzt9kL1+PkiVxtl6e3OdSp2e+fLGrRKJkf/k/I/rO901PHYz77MP2EmPkMxOusD1M9c1nTbu/bFrAtYFvAtoBtAdsCtgVsC9gWsC1gW+BKLGCDv1dirU/H758z+PvQbd740TdS4evt/omNz3vvWB2G820iCFLmmAj+iQO7zBvXrl0rq469jG9/+9u4//77sXnzZjz88MP40pe+hPXr1yM/Px9NTVe2mud3v/td/Md//IeGkZeXh+Li4stMzbX1xncU1ndr1zb0Tz+0P/X8ffoWtlNgW8C2gG2BT98C7OtvJmeDvzb4ezPVVzutk1hgRkqGfAh3wE68TIjKqB4uSOlFSv9Cvetaw77XEvC7XNBpkuxfl1PMm/UjsGskrnl3Pd689F5RhJuoRuUaBo8ZB5dsJdxmftaPtfzIawVtGQ87bes5a7j8wM1BaKrrVr/Xep/xMr22uzEWMDDDjYkNTmjhUvFZ6++l/FoB+W8+9L3LajPWMA3IYT1n3SeI1O/uWCrZet51n/DpxRzDIQxb1dyosO+ZukpUCKjE9rt1ZbbAeDXoqypWyInhfPGz38ObO19QpV6q9KbPq8OrHy1v7+npgDUIx01L6YSbVxPe2uZQtuS9xiZf3vI3siy8A26jgvCh/BxedrrwsBQnaMeTTItpfyFBngryUGGPMNqKORmyzPg8EH6iOh8hoPkL5yBs2mw9d3xEloUWVU7jqNDZIuAVf2zXS2cKLNXRjub2NsTHpKBt/CQ8Rv3k6UkgwSYHkEJl1nfPbzNBKHTyoOSRwA7Bvd4+vylBFNYZA7RM9jLIqOIaAJuRsC8ktGPOMZ3sS63O2IThG5DKep37HHtef2uvgnrGpgR+Lxf6ZRhG7dc6wYbn6Qz0S6XaEC9RNhQV20s5a3283LHR6u/x2ekKWi154m8V1uo5vxMBI/5ITO0EoUs6QkzJW5ajcX/uhORQ7TcwKRntH9bgiY13Yt+H++E9fRnOHM8VULYHs7/2LbSePoX63dtUAZMAb21zFVr7z6M/+ih8E5cjwjdDl2svqzjirJOMJG5tjCgtznBCwDx3/1e+h9A+OFWtee5GONaXyfoq1hnWresxhi5dHaT1iirX1jJmfln/qa4bnbICBSdLRCWyG63NQ+jvG0XhWQfQH5TohqiQrRgaLUBFTTC8IvpVJTg6zBcjbgMIC5el60Q0eLCnHg0Cmv3PJ+Zh58l2JMUHYqQ/VyFw5js6IhEJ01YqmJs9exSps92x/1iPKHt7wzf+dgSFV2o6CaPdvSkKLXmnEBvjUGk1y9bPXCmg3ZnjGO2txkCjl4DKaWhpLVCwt+moF3afcPRXtCXbJfuJVRvCERiyBeWleagRuJTtmorArK9Dc1vRWDcd1f6VOpGgt6cDg32iUi3qtKb9004ss7i0R5ywqddQiNS1ZJxq2K9hRcZ243h5NzwFyiVwSJVZKp/etSgdr374qk6GICxJAJHQIIHUbefKQEXTBFHaNMrBjIuwHm0yJ/2bGh/7M/eAxehpbEVXy3FkZgahw2uWs+8k5EoIkvDq4NBRTTvhaELDw/XBGOrrhLdbC7z8s5BzolCUnRejoGSns42EjzkAQRM3t3yW75Pnw9CoGNR0tCj8y/6bUCdtsXDJo9hx8CA2xMzC6pjVKDzcjzs3D2M5YenyMhSFBWKwSlSIT25HQpgXukUBmGqob7+7B0xb7ZnhSdsB68nXvpSIQUk77UAQ8lhF34Rxhukz0C/3jaPSb69MOClv+HhMoUp+XmUxqgUmpeOYpHnw88VnpqUgWSal7G5u0LaXnhCN9v5BE5zCv25Js3D85GFQVZ7Ku95jocg5+BP1w/rD8uQ4Geo+riAxL5i00V4sEwKzb23fqXHcu2S1xu+MRHbMSgHWcwSemXfjON40nS/VMGh/A4HmlVcrTM46QMc0HW117MeHh6BLntvdu7s1HU8vXomXayuQFBqJYy2NCPcbRbObtF1xVLJlX5A1LRXtA70I8RZ1bRmH6TYt2KRpLh4ZBJWe6Zd1nMCw6a+4ZRruiojCYOwG7WeMgj2Vhs+d2a/lSVVnAuFr1kYA7tL/Slu0rpDAMueEqZhHb8WS8vn45+3vYcWSUJw9uQceInozXRTfqXpPReGw6bNQ3d6KfaJ63emeCr8wT4TFT9MJQ1TnDRHol44KzwSEqyOb0d8owPGwDwbc7kK4zxEcPp2Pfq8l2CDwfnezKJ2Lzc3knSc2rcGWFYuR25CDYHm2odt/OF/bL/epht0v5hscbsHMBSsV0KbyL23B/pz9D7dmElVM0gz0ChzOOm6emRiO2adfXuP9re0Nk36gMm2J93H8owrPmIDrXG0k72yJhmWeZWhLwrs1rcCDj/09Bho+RPegt0L77Bti4lIUpN6x7QWnsjbVi5/4/PdQVnwcBQLxM22EzL1jl+G89MstEhaffxgH/yfkdQLAbkJnt7e3X9BOmU7b2RawLWBbwLaAbQHbArYFbAvYFrAtYFvgai1gg79Xa8Hrf/+fK/hLpV9Cv9fKbZB3IMVVnddd+fcHP/gB/umf/gmhoaGTJp1t7rHHHlPxCgK8l+NSUlLwzDPP6HuCY8eO4fvf//7l3HbN/PDb17Jly/C5z31OViMTMYL6eg2bqxNFRkYiJCRkyt/Fvnv7yITy5ORkzJs3T8PhO5CeHsc786kS7+7uDtpw7ty58t43AUwb3/fwHc7FHNM4Y8YMzJkzR8uG71+4QpSrW7RokeaT72UaGxsvGa7r/faxbQHbArYFbAv88VuA3wpuJmeDvzb4ezPVVzutk1jACv3yMj9G8wGWjh9zCRpdDmykN1zBHwMXX8EtU3rt6WkUUMKR5ik9fXThYsAjP/xbP15fKqyprtN+xoaT+aGNrY4fXL/6xQQnNJIYJeno67hkWswys9awrPuEDMyyyjxvLVurP7PPAYhKT9fDzX/6ixdAYtZ4zEdz67kbvW+gyRsRr1G6u5yl51kuBgL4JGmbDEi5WP38JHGYe8xyxOb4ardWINE1LKtC9+WA8q73E7igWzs/RqE2c53ghqmPV2p3AxMT9OXy3XyJsGpuFt4R6Ki4oVYnVnC5pM3Zs+HZ2oN3C4oVjM0WqMio6uXm7TVJUfDGwGQMu7qpQq8RzPq3n1ZOWCqdF2gT1uNfvvuM+lvwv7JQ9P7Hs7IJ0rEfMOCg6Q9NfnkT1fto98UZSfKE46bhUJ2YS5Inx8RhdnY3pgcvx96cHUhdsAxLZcKASTvDM86EyXx/4dZ7VEWzu1dAz/pBJE1fg8FoUbgU5Ty6hMzuCYAezxH6peM45Npn8rxVAZf5ojNx6oHLHwLYRv3XhGdUJl3vm3b7ArQWVDtDcL1uLhg7zkhb5wTJzLXL3RLIIQDGcda1vqeJ2mN7/jFVqv0k4zBVKw3AZk2Pa5/S5dmBIVnSnY4QHJezr6wrQ13Baax74NsIkpd+7dUx6Owqddq47egZZ79EAJcgFxWAfctKkJ02E7/e9S7Wbw7FvNg6lEXegS/5BeLVV38jKqi9WqaLp/s4293DK6JVqZX1gTY1diWoR6VM9ithImy679Tb1mxonKYdT7hwnQ9M/XGNhvXkevWtC5eFoCjfoSjrGi/t31x1COfFVguXOiDbQczH+HCDwr30Txh9UKDfprpRxEZnwN27AbOivFHb0CewFwHNKLRJHchY/7CoTJbDfdQTQ75zUSpq3T0CC8bcm4S+4n7UVpcIsx+iyqmdPUM435qJitpSxCd5CZxahIMH2p3qky1N+egUsDBXQDS6zp6PFKZrTivI3XS2Dt0j3fICOg/DI6NaL9YtXa3QHwHEx+/7O7nX0R+6tXph+sxqUd79htbpJ265U+tZfuwt2PnWexif2SjKvW7abxASj/Saj9mxA846xviTYwOQe8YxIYJK26fOFSEuxANz129BfEgVAuW97arMe/DTve/i3k334D3/KPiEj2G6R6BCvlQ6Z5+XODyk7YRAanl7MHbsPqDPbwQ9MxetVwCPoCShWtP+2J9R/TbYtxV1zQ5w2TphYk18IpOocCeBZbrs2YGggi6hX4ZN+yXHV6O8egCxwS0KYXKM4pgVEQTMWvMYogOyMTZYINBvIsJTZsBfFHKDpT1TBZfP3ZEBoZgVPYZRvwSMCrSpaqECgLLdz44Kx3OvHMPgbUk4+1oNkvuHkJa2EgEepSiWdNCu+R8c0LQlpD0qeXOo05ox1M/bAyszowWS7FJ7EFq0Oo6HFxtTGX5PVS+C5y7ScYWTBzi2dKfejSP7XtN72cYIphJcpZovgV9/N3c8ctsWeASnicLrOWwIi1Tg16hy11eWgPVl5/4PtT8x/Ysb3JDXel5B3HGPMSREbIJ7oKNuM90sX9bD7zy+Ff++/4CO54umJyFjxA0nBf60jgtmpQBrfjnRxQr+mvHG9B9m4on1Hu6XD/QpcMrwCTjzZxTnmW9O0Ozo71VIkzA2+xzaomGwX6HTmFBfMJ05Z85q0ASJEwW45RgeLpNwCPzylym/SHcP3Hv7GvFb4ExGRX8jRhCkbXyRAN6EaAMeHUfjviYdd399ZhdWPfI0glqPCUwuKwJI/fv63GwtE2cgssMxgeMW1Ya7GoaQW9ar8DjPcyx2C+jBttxyjCWH4G+nzYPveDvmZy/G6dxDAsF74tWmWg2T9jjd0ykqxXE4ku94nvHyWyQK229p++Y4ETJQA0ybL8Bzp9ZptpesjCcR4FYp/UkA3txXjJLyIZw60z5hnGUZREXlobyyW+sG82L6cFO+Zsu8Efqls5577O4YJ2jM8/wxf1UC3RKQD57mo/3wV26JQmNvFGpb26Qf81W4n2Mxf7yHytnGmTGa2+SAEZScH8bxo+y75JnMw08U9xdgRXwn+jpqkXPUoU7Mez/7mRjkFfYi7+ReDZNt7q/Wh2N7qaeqCrt+BDP54NbUy0v9b2nSaG9tC9gWsC1gW8C2gG0B2wK2BWwL2BawLXAlFrDB3yux1qfj988R/I0JH8dz/zvlqpR+JyutFfOD8PaedvT2O76tTObnas5R1Zcqv3SDg4P413/9V/zoRz/CT37yE+zcuRNBQUGYPn26vstavXo13nrrrQtETyaL/5//+Z8VWB0fl5WlvijfcwVIvVFu2rRpmieCv3yHefLkSSf4++ijj+KRRx7BmjVrpvzx/kOHDl2Q3BUrVuBrX/uaKiBnZWWBwO26des0n1VVVQoYu96Ulpam99x5551YsGCB/mhHpo3fzydTUeb7ugceeACf//zn1V9mZiaWLJGJ6hs2IDY2FhUVFc53L4yPMDHTMX/+fDCN586duySM7JpO+9i2gG0B2wK2Bf64LcD3+zeTs8FfG/y9meqrndYbaAHOouNMPPMB1TXqqc67+ruc48uFfk1Y5kMnj83HVe4T+v0kyqG892oc07BofoAT/CW894W7/gaF9Xk6u5IfYScDpfmR1oB8k8VPyMBAJ5Nddz1nPvq6nr8Wx6MVrbjc5dkni88VXp0KmJjs3ss9ZwVJp7rHFcybyt+lzrNcCP/+Ie9nF3g18KSppxcDZS64eZITkwEpk3i77FPf/VymqMl+rBJuvXF19xyFFK3nrmbfADpXE4a5l3VmugCarmFWNU6cNGDsbu5z3br2EYRObp+TrmDYm0d3aJvcdmS/Lp3Mtl1UXYEHV21UtUXOCKZaIMZ9kCfLcI+5u+FESQHiB/oVvHKNy3q8UsBfU0cjQ7foEtbW62bf+OExQR0PDy+MjztmIvMFhLWdT9UPE6ILk6XcqXj54s73VOmS0Ns+eRniORirQHD2vGyFsghGJQuQwy3DY545mYE/zsyODAxGR02lE1wiOOyRcgvef+kZVbLjkvHtlqXTDexp8jPV1grC+vvFiIJds9Mr+8W0rGUKjBIyMs6q/mnOcRu38T7nUvY8HukZxHDPxAkaPO/qDLh/Jf2sgY8ZFsHsPb+rcgbrWjcJ/V6Js8LQvG9zWoEqbVrDIIRF8NAAx7y2aI4bEgVEeiJuIVLTUzD2mccxMuipNqH9+GParEAQ+yUq/BL25fUZn31UQnLDoCg7Hzl3RqEjgqpnG0MQmJiMt3a8q8lIjfXF3Hn/HdWNPQqW8WRtazDYT1ltQ4XUvTvz9R4CwdX9Anb9kTkDzluTZZ04YD1/pfumbpn7aMvJ4uN12j8y2lsAPA/kn+pHZVkPIsJasajtLmd/HCHXk0K84O4WI1B3nvpvaBhFu78HwvyXYnpMk8DA89Fc9qEoPI8hp0AAbYF8v3zv/0JZk8BsxSWi2u1o382t5ZqstDhvjPk1KtTG+lNeI+rcorZLFcqD+95EnICgeQIN0nn6u6G/17HMHQHPmV1QNdyErFRUFJxSP4RfqU4bGhiksKOBfnnxa1sfxwv7z6LwzHatJ/6i/PnytpNoLM7RewmMhkl6CDhnxnghN7dIoUACuLHBjXhSVDPf2l+rfgkA17R4al/Y3NmO5DnzER9chV73L0vbL5X4/fDirm0K3XsJQHv27DEMNYmirKiTchIEoclQUSItGkxWpVeC/+wDvnBHMH79+w90bN/24U90Ukm4ALlWAHbZ2scUACYsm5l5P9avvBcnzuRgtaicvlNZqunjHz4f1DcfkBf1y5GRMoDi6h4poxREJ8qkMAGDiyWf92QHIVrUlLsGvTAi4F7HuUYU1OwDVXODvXsF9CvXfpdQL693i5LFvHQPJEkfcPR4rQKSf/vVFBSeHlDQssztHNKiQnTcYNn2+7jh4OFjCLozEVQRXSgKwBwvab+QsFLERCxTsNWMoSOj4xNAa+aDbdpvQ7ze//cCTRNcpYsN99Z06oH8mfnZNCz1GFFw22+4TyfEEABdtzwb/TVn0TU8qMDrkvAovaXJww0FjQ063hB43XnyqI6JW5avxbgA7F4CkhMiLzvfgG995jEtN9eJSckxkfjaPY+gv75Ww2ofqZZ+rsgkyanCnzjkjoCIaKyQ8TBk1E1VaEdEgXZt5kKtp84bXHYI/Vr/x+Bl9g9xkR46wWb2rE7nhBdrvzE/89ELnlN4r+kfOYZbx3JOyNlyyzKcKK9R9diG9k7MlmcMqhTT3ix/KvgHi0I21YIrhwacqr+8dqa20fk/BhVyG/sSEeSZizuWh+HFd8+DwOp4/Rq1L1V82d8sDh1DRYNM0CmvUtXln505wSRO6lj/qU5LpeAFonrT0R4Jf9/Z2JtbiBXp4Sg85QB8M2d9CXl5r2sYnUODOgFlftJ0RI+MSBypODkW9LG6e1IwtoZGYW7mHRiLDEPOvvcRFCgw/2kZi+RZb9WS9fjdm/8IqikTauZznXm28/f9GO7m/xa19QNYsvkzOhFpxZ2PgUrgBtK2ZojhLl65HvM33as24DWWb7DHdK0r5v8xlqW72wINg/luOT+kiuw7T8oki6427RfcPEaxdnU4fPtGUHne0UcyPI7PbT1u4AQxppcv2s5Ud+s+YWYC/QGjokYe4IbjxbV6r8kX7yf0+9iK70qZ5iBifip66lpR2uGDQK8B9A+5ab3hcyjD5X1MM+sSn9d4zHtDvGOcisgM03a2BWwL2BawLWBbwLaAbQHbArYFbAvYFrgWFrDB32thxesbxvUGf+fNCMC+783GX98ejV2lvWh2mTDO3I3IyjxjNY53fdc3t47Qv/OX8q5itry8u8bO19sdoUFj2Hnk0t8XrjTqmJgYvPDCC+D3d/4vf/fddyvYS3VcrlxUWVmJN954Q9/jL168WN8xEAR+//33LxrV8uXL8Z3vfEf9vPnmm/jVr351Uf/X8iLVeP/mb/5GgWWuRvTee++BisPmuyjhW4KyDQ0NaGtrQ2dn5wU/5v/MmTMTknX77beDkDTfs5SUlOh1TpKmSnJ4eDgWLlyosDBXYzKOar1/93d/p2kh+Hzq1CldOYmKw3znQ3C4uLhY02HuYZgEpZcuXaog9u7duzXcuro6hX5TU1MVND58+LBT2ZcAMZWACQXz/QzDLSws1LhMuPbWtoBtAdsCtgVubgvw+8HN5Gzw1wZ/b6b6aqf1OlrAFUgxD+XWD5KM3ihiXsekXDRo1/QwnSbtfHDPOUVFpRvrmCYqeBplT8ZOBVN+3Oc1Qr/c8uOs9WM//VkhPh4zL8zHVEAf/Vxrx/hc7eoax+KN9zrVPV2vXc4xlze3fojnvlHNvZz7r5UfVzDvasKdChZk2V3KnlPFeyNsQujXFaAx6Zn1xP1OIMKcm2rLf4hN27P6cQVrrdeuZp91xlp+Vojbun+pOFzVhd2G+1EoSpsxIWGYK8uOl52vVxBm9uwMbMpaoqqBhMXo2JZ93D1BhV8uU98iKowELo7WVuvy3oRwpnJWoLe43KGUS78GNpnsPpZTEBJwvsWhkufaX0x2D0GY5qI6hYY6Wpp06zFjDrpEgS85JhZvH9mnipyEffkjIEfo1zhCVoR9Z8TEIyM1Cjl5+XjyrgfUH/1vyyl11pHmeIG/BNiz1vfesfOIXBih502YzKMBU8w5bg200t7+cfw8z3xSKXa4ZXxCv2Htq1j36I8z2HsqCnmb000G/U5WV0O9QkFA0wohOwOZaidzLqaFz8YXfB+E9zFvJ5g5lXdXAJT+CPgm+yVOuDdJjt89/772//xngjY9VtGnx9xnHd+8oAEdovxISPPD4x1OcJfHh452wD08Etkp6fjw4CF4BgRjoX+w1N8lCBFFfSpO0l6Efb3l5VjsyrUoe+VFENZk+b7x2xdxz9zbURvhg5iVdys0ybTO/auvofo3v3aW8ehwNJbIy7rQ8A+cqs63rLkXlbUF6ApOh1MFNXgR5i5eP+W4YYWcCQkbhWjGeTHHPjI8LGVCXzCZf2td4SQm/sPj2n5oZ9dz1ro8WbiXe+5MtwN6Nv7nZAQqQDZV+ITL+OMzDf2WFw/hjojbUOB1HBnRvliRGY8qeZnoHdAPqQJw73dHn0eUQKzuCpa+LVDsuFsXHnskAs2tw4gPmoGhDFEbOPA8qhoqnGq9C5N8VcFy4eJHceDIMWmX8aLEm61K3rNj+hX8JPibvXA9RtxKFGyknYQ1xNJFAu6JcizbfLQf0I94HNrzgsmi9IEZOCMg7ulzp0Hwj45KrVQ8pSstdyierxB48FSgP74y7z6n2jiv+66OQ0RWGLybNuEWmWDASQVj4yE4WXhOvhwkoM/LVycgUTn3GxkLtb4HpMxGn8DKs+Pud4CClYXan1Fte2ns7Th75GU8lDYLXQIj7y8+i6WzUvFBaSlWSv/W6h2P3NPPw/eB8wrLcmxk/+nXvxO3bH0ab297zwn9ErQP8vXAPnlpzX65v3s66vLfxrK0BCYd7xTkTcgrnw+Cb5+G0pxTatNHNvpg12n5+CFtOS4kSBWWmwc2IizqDvTJMwNVlx9+5G/h7XtaQdvKo62qNhoZ66NKol94/Luqnkz7R/oGYOnyIAQMjqNBwMShwV68X1qHDXM2oralBEvmxWD7UemHBRZnnSL0S+XSQ4Xtqvrr0Tok8Y1h/qpuVaHWDMgfwrv0S2fA3gekbb73K0e5GeiX1wknWx3vM23Yb0YWjh/fh6SkVPlI4o0jUu63R8aqanFMXDg6O7pV4ZZga5yvH3Ib6jQoxj/QUIx2324cKDyv9Ubb5/Qs7UeMwryJt7O3T+sP6x3TZm3LbP+PiEJuptTdGp8xJA45Js/8pihfIdoPygpFxb9G+zUCmVZlXxM+txy3rP9nEOpds+wugeTzUFLWoV4Zl/WZ3fqcYg3L13upjmf0ny3KxOyT2a8PjXrggKQnPTYMXUMjyPQXcF6UjI/1dWm4HLtmzpyHnx7YpXlkezSTCZ9evBKLBaaOTkpTe2V6BWFv6XGtt/NEcZpqvwtWfUuh39sX9aNmzxltp78vLkFLT7+WA5WDrWXLMAkam+cZtglfP3cE+mRpeA89IIq5g9l4eO0YXny/HF/87Pe0bhJWTRagms5NxiICv8cqy7AiLgEEi63q7qPtHTglzx1V8rxQn38SnNtU1+gIq0MWC3h7u2PVA6v9zP7ChHW4dfO9GmdyVAv605JEyXqbXmYd4bMiPwgRkCUYz//NOIFgdFzGPRm3Xn3xXadq8K3r/ycSwo5pXxMeEouVy7+GgqIPJzx3MGC2o/vXPK6TtwjKz8gMxK5dnahplY7xIxeYFAApNi0j9vOrNoSjW8aq3rom9dHV04Kq2hJ4edTDbRWQ6jGE8OhlCvAnhHlhcMxTFMsj8c7x99T/3ct9MS3tfuSfOQx3r0D09/eDy1Sy7PkhkI51nnXU1L/y9lzUdjhAafVg/7EtYFvAtoBtAdsCtgVsC9gWsC1gW8C2wDWygA3+XiNDXsdgrif4S+j39b9Odab+4aVhePZ9+SfYxd1I8HdWihu+/+VElxRcu8O58i7tg8PtaHX8C37NAt66dSvuuusuDe8Xv/iFrLD36qRhU/2WMCrfcfB9AGHhqRy/0/3yl78EoWIqCFO1tqtLVBtugON7q29961vw9/dHQUEBfvzjH6NU3r0avoBJMODvs88+i3fffRf79++/4OcK/RIUfuqppzTvr7zyCl5++WXk5+frfcePy/vyjAz9tsT3ZDxPR1sRQOa7N4LHVFA+ffq07ufk5Kh9COoSVOaxcVTtpTowQd4f/OAHIkiRi5qaGhQVyep4siIcAWzalu9myssdghoj8t6L+wyHYDD7SPo7ceKEhmPCtre2BWwL2BawLXDzWoBjzM3kbPDXBn9vpvpqp/UyLTAZ4HSpW81HQ6u/yQAV64dbq99Pc9+k3aSXD/YEysz5G5E2K/TrGh/TwY+z5ud63XrMtNNNlnaWK69PdW2y89awp9o3dpvqOs+7AhcX8zvZNSv0a65fDrxl/F7tlnaz5vOh9U861VevNuxref9UMPG1jINhTVWeVIK7XGdsarWrufdG9BNWuCY+Ngv1jXkm+ivafuOeh1UxcH9NOSoElOXy4gSSwhJT8E//9bzAsnHOpevZhvsxhtyKYoV+GRHhkgfXLMFLR4874yXMkzlvy6SK3bw2MNChCqm8gWG6OgOAL77lXox5D01ZXq738ZjKq6vDV+G3ZQcxf6EAvz4hqpYYGhCowDKXPx+rq1aoh9AvnXXM4PW9JxsRG+ktAF29gEij+OC4Y5klAsIG0qTqZ0OOA2ih8i3ViemGe0YmQL+sJwRTJnvZZPrExOhkVWy3wqAMy9pvMI0GduE19neEfo0z6eIxH8atL5d4jvXU9RxVaNeEr7wi8LertFGhZMLCWUECOroAnozL6gjTf6ZtiYK+xj+h3zc639E00T5U4k2auRlJiVWokCXLrW1q8QJRmIx5CClJH0A4IxQcbFVYSAQ04Tc9GZluHggMf0KUqNcjtbsG/35gJzYvGcCKtBZUN9ehbbhSITqTJir8ho01YWlMPapqxrFiwVI8t/0NRC5fhTZZTz48fRkKn/sX4x1NB3NA2I0qi/Pcp8lq7Pfh4PEfT5j4ABThAABAAElEQVToQpCdtp0b0qHAGet4SIKoOL75nxqOAbytdd0KWxMYvP8r33MC5c7IJ9mhOmvOwZ9McsVxytQDY0PWG6aNM//NOXMz6+WNelYgOLZ0dZAsNR/tbPsmHa5bApuxvTNxNnIHgqJEacCtAXGV6zHc7o++oCakhgSD0P1YuxdCw3pxWgDZgAUC/Ba1aLlUN0if4t6N80WF6BRFSuOoeDk3uwfCGaKtxQfuIaJAGxaKwvxDyA7wFxCxE/PmBWCsq1YUUudh754jquo90jsP00KbcCS/2wSFmChv5OYfd4J1VDN9+ViJKM96oXZsRCc5zZq7DDsOfoisBetwNO+w3ksQLzhY1KiPhMp/YG5OKJgXCY8O1wejoixHQTye+6sZCQolctJBR0K7s28pC0pDhMcg/JNm4/iuNxUCpH9CuVQADh4ZUuVPjqmeX4rDrI4EVbKuamrB0w98CaWeC7UesU4EJYtKp8RNtfLqstOqbpp30qE8GjFvHTIWzkdNny9O55cga04gjh44puC5pwB44R3t6JJ6xL6RgDNtHD2tFcuzH0HF/oPo7XMAssV14/ALFHXQqn6x/ygqOvzxhKjm7sp7GxVNxQrd7njpDQQnLIOPqGw3NcpEF4F6CWbPmb1FQUjaODDMU/LaDh9R580tk0kXg2MoFsVTpqttMBInCkqwaJZAj6Kom3+uxwnzMizCv0Wn25E9I1zawhCOHHEAwavWRyi0O80jS+OlHWdO8xX10kDkVc7GbenpOCNqxhxX2qLaMNQ5jGky2YDKxXQGrtQD+RPd340OGddoky1LbwUV9FVhublJxtMoqWd9KOrvwcnONoxGrv0Y4q8JFpi2yamia8KzPq+4QroEywnEss/hBDPzXMAxYK5M5PmDQOhxYx4g3Eq1XPZBTEuFlJvpD1yhX4KuZqUF9h2sU+dOHNTkMHwqWT+4Pl7sGKb11IRDDwbwZ7/ONPCaeVZiuARVqwUcJfT7+Ox0RAw3ICh1HjKjxhDcJhMz/ESNWRRfTgpAz/u3Ll+HGXFBzrGY0CefOQhSlw/0gcrF6O9TlWSqKB+urtR08k9okBdSIubi9Q9fAaHTMu8wFJZUaXtimuioukzol+P+Exvv1G3N6AheOnbQOZmJtliQ5YuWjGFUHarQPoZ9fofbXJlg0IJ393yoYfEP80X4d19ZkU4qmScAMGFr42678y9UMfuxjStl8tQwmusb1EZfePw7YNn+/t2fyLhfPOlzERWHM2J8kS1K5P/+/kta5uyDeqpFutjFbV4SglKB5M3/Zpm334sP33pG63lUQgpKiveqAvOe/R84+5qY6CwJxQ2dXaXOusGPVvx4xrFiTmIG/N1K0TnsjbLirgueJ9guWN6mLh4+dNgJ/TJ5vMbxKDpqHAW7HPWc7Zyue0DKX8q2qLJFj/mH42JZyWmtP9YxzPV/PWsd4z5/trMtYFvAtoBtAdsCtgVsC9gWsC1gW8C2wLW2gA3+XmuLXvvwrhf46wr9mpRPpvp7I8Hfpz4TiAVzrr3ar8kft/0Dgzhw6mM1Weu1T7r/la98BbNnz9bb/+Ef/gFUpZ3M8V3A5s2bERcn36ZExIMQq/VbiPWeBx98EJ/73Of01M9//nOFa63Xr+f+Qw/Jd4uUFFXR/dnPfjbpewkD/hL4pdrv5bhbb71VJsLP1G9Kzz///IS8890I3/FlZ2frexuGSzd37lysX79e96l4bP0exW8DVFPeuHGjfovZuXMnCO/SrVq1Cmlpadi3b5+IGXz8jY/X+J6F74UYNsNwvc73dIR9qTRMOJjCX4SNbWdbwLaAbQHbAje/BfiN5mZyNxv4634zGddOq22BT8sCBNesznzg5TmCA1bHD9oEuP6UnPnIfjPmiWVnyo8fiK2O/2SYa9bz3J/qvKu/qz0m4EGw6lKDHcvAWu8mi/fYiRcmOz3hnKsNJly8ggPXD+W/E5XCS6XvCoL/o/V6rezHDG5aHab5JChHR5u62pV1wyjqUh38Sp01vZeqY9Z+6/jJF6eM6glZIp4/176Py53TVTU3qjpdpsAgbGPfeeTzoEKuca8f3ovC83VaX5g+PzeHcqC5nuEXiOSImdouuDQzHev29p3/aLxM2C6Yl4LUxBTnOUK+rnWR97KtzdouioYfwZO8gX4v5ozN9rcdUG9MFx3zRID5/7zya4WZa7y89ZjnCfxYHWFnuu1njqOwsRVcnsmkj4qM5eVzVOHPo6zTeVvA/734SzaGcTFXc94Bv1zMD/s4k7/JbPb7NxoVqmEY1uWdTJgmD+bYbH9Y9s9m94q3v6l/5ZL3vPaz74Nx0G9hpONFHvfZdjj+cnun322qNLpclFCtjnWWSr61od04fNAHa9w3ax3oT69BW3sVfCoE4IYXSiMrsTN5DM/7eCJw/iJZOstXg6kR8KmwxE3LL/u/f0eBJG6pGtpUkqR+xmqrELZkOQKmZWJsNAmnf/xPep4AI+1MGNL01WUZpVqveT/PG0e/LJuTJb2qZuwjKo/FbWf1Mu3O8v9S+FPG+4Qt76WjnS7HTdWuzL0f7nUozZpjbhm/a1/F8zwXHt3HXW1vunMd/xzY3abldqkoCs/2IHBRLZoFFqYL6h3X+sN9Xjs/0qvQ/ViUG1jGaVEhTgjftBH6pbt11cd1quF8LthOmI66ukOI8pel5QVwjQoYh1v0kKr4sr7V90Thg/f+U++nouf8jFpRn/54OXsCiyxrujqJn30V7yOEeVaATrovTZ+L0KQU3WccVvdvP63U/od1z+pY37tbqpxjzX+7MxqnPAocXjzr4V3c4+zHAyNEmeHsSevtusy96S+5Xdi5U68P7ggT4DIWMx67R9vC//fO/9N6bMaEkpfKtd7envJxnWbdDwmSpeMaXsOqs1E4d3Qv1s6PQZ7AeBwHOA5yvCDUWNSYr22Z4c2ZkYIIgaI9RFn0Vu/7QPVk3pce44ZForLMMZIqn7JaIJ4pOI2U1AQFJB8ojNW0Mp7lH42dVCmtb6oUNdrfgYrDuaf6tPzpcUZ6kCqKrl0druF7EAQWIJXulJQNj+mYN+OsZXhXur/Cwn4hgSiqcnxssJZTz7IYJM78GpIik/HizvccL9d9q/GFe6IUIGYfYNyJA/1gWRm3bnm27rI+nPecBm9Pd+wTuDRJVGQTB/mv/DBme/po+zN9C29IjvwYeuRx5jRH38B9Om/vAM2jGQfZtzBtrI9+I8cw0v2aw6P8ZdvmtUXTk7BuwxL88PhB3Bkdr+Md0zKZ44QwOvatpl/i8fmyj8PlMR3bxaHwdN039YjlTKVulhvjN32O2ZYKhG7aDW9smbYVqfPXaxhj1W34fUmhgrOsU7znqaQZCvDTQ3JMpKaf4+BX79yA9z5amSA5LhA72pvxcolD5ZUTKEx60BCE8TYB3UXBd+vSTWg9VYHvPL5V42M4/NF2LKdVorzMsZ+/yoIzeg/TYZ4P2L5Zl9jvc9xiHke8HPVQA7T8oX0Zpvu0ZG0fVLM1jv3K2qy5GO1Zr22S5/l8RuD3uZe+r331VzffZ7xP2NbWZSKnQkBncWxHrDvc8kdn0sr9nLMTP8pxBQHj1t7rKGe2JzpT1iwfhmnKi9dClm/W54nb1j0i8P9b2g/yOmFgqzPPF9wyDGu9tvqjzdmHuDr22+a5hf0LV84wfTn7GWuaeJ79D7cmXvox513Dto9tC9gWsC1gW8C2gG0B2wK2BWwL2BawLWBbwLbA1Vjgm5ujLrj9R9uacK7043eFF3i4ASc2unznvh5RXo84CIk+88wz+jt71vH+fKq0h4eH6yUCrASBJ3METZ9++mm91NLSooDwZP6uxzmCrkuWLNH3hv/1X/81KfT7SeOlii7flVBxl3Ctq2ttbdVT5lslD6ZPn673UHG4oeHCieJtbW2aVr7XCQlxvGPifeY9j/X9C88b19Nz4bscc41bvpehKjHB7KVLlyIq6sI2Y/Vv79sWsC1gW8C2gG0B2wKy4qYYgV9arF9bzL5167rPY/OjHc3+tdh+jQHazrbAH7MFzAdCzoIzH+uNohWVtIKSA1VFjSAdl3C+2R0f0DkLjw/cN4tjGVnVEJlu1380XK+75o0wRKOAPdcz31TPogrVVP9omjQxDdciHa42MOFfi+21SN+1SMf1DINQAGGAS9UdkwYCHVSZnUz5t7x6AARjcguPGO8XbM1S31Q8WyWqiwYCvsDjFCesaTV1jFAHw2X9pko01dg2rv02YjwWORV1mW6rKqA1+ABZnjqvrB35xQ5FWnONy8UTsCgTgObeiBi8V1WqywFRzZe/RamzFCRZ6uGJ7QLksL6wPo7IIwSVZ7nP37qlq+GZdBTPv1iL/sYODZ5ppprqZHWM6oJcvt6o2TJPza0Tl2ZmunbuqZugRMs+oq7hqCgJP+RUNTR5MVv2ewuzH3deTxRVRxFxRVVVmW4N8EQlxmj/FXgv/z0s8PZFw2CPqO85IBiGdb6rSvOWlS7qnQJ4MR8sm+aTLQKhVSp8ZdQeOW6cK3TAeZONIUw37cT7TZkyjsn6PKsKLP1YHe/nyx6qTu4+99IFtmVd50uaqer6VOdNHFQbphLvpRR8jf+ptremP4kAUVmesXolakomvrwzypK0U1LMYlUqZTiMk0q2xSWhkv4OVa7kk2rq7NsRHpSNUXlR5S8KulFRR+GVuhjuLSFa36lc2FNZIMq/s1Dw3LPwDolByIzpKO5LRr0oabKMPKIkrq2PiCpiFfojBIqWWfXhGdkoOZqjWZgTLHDxyePwDvVD7bZXndnKWLceQ0dykVu6T9U9K6vLNM1DslzYuKipNlaXq5qoT6g3IvqqUNc84ChjeRFH8NyoMJo2MFXZTpd8G5VOZ+SfYMeouLuWM+vexRyVeOmWy8tiow55Mf9Xco1LvddU9l/WLa5++0QpdrXcf6qwEt39w+jvHUV/uAeSkkcU/qTCa5Knm5bxkO+wLkXPiEwbGxn3xtI5Idh91AFTsv1Y+w6GtyK+Ex2iGDszORwxKW7YIcvXERosLJqoNBE7awtmJG1BT/dhUZOVpejzKxRWpbrnooS1eO6VYwquHzl3HN/IWIhomVjQOTQoKt55qBJ1U6MOS+Xf/DOOvi87bSaqZXk09kV0TJ9fsJvmo6nVAykPJ2Lna7UI8vdQFemQUHkhK22iTpRrWa/bak7rfez3aYumliFkJq7Dvatn4MXX/p9eWxOfqGqmcxev13NtZ4q13/CJk75E1DnN8zA9z7vrVjz78vediq1UCp4ZN4B2z2FRXz2GrWvD0JrPNNeoCmtDTRVuW7xKVX5nCWifFF2DrsZ0eAVko7V9ADkf5sNtRqQoSEibdotEU9swmoILcWR7E24V2JZqreyvznf1YGvydJ1skldyDt9YsAz+LeVoXD8fbg07kChhR/oGYPvJVkSFeGDmN9MxXdLUKeEdPCDKvzO/gVn+hdh9qgOczcv21ijXEqatlL66Su1g7ZcJp4a7D+LFg21qM5YPVUcJP5oxiTetjLkHQZL2l994RsPgH9rztzn1qDzfq/XE2C85NhBv7juv/mLXLELf8ixs8onBtM4OnBAYueIjJQ/WiSxR3k1JW4CO1gaUCpRqHOM/V1aqh3x+2OA2RyDyD3Fv0hy1FfP16D3hAk326rjP8cOodtCWpbX1eOzWp53PHISMGd/mTV/BO24fqKLzmdZmrW8EwJPuXo/G/bn4yi1RAnP2KTz6+/cPaPxMCyFQ49hHcHwxfRnPf/Gz30PPqWIkpnaiorQPPf2Ojy9tnQOgGu7FnBmrikt3Iyf/GJrbq1E5NCCqvD0K/lLFhWN5wqwEvHP8rChtF8ErMBV9HY148q4H8NzOD/WDx8wAAXs7ZYlByf+C4DBtd80tXTh6okjVcw+X5uHJLbdi35kCZMikECr7rvIJ0y2BX9qD6scZ3j4KRhMQ5osRulSphwTrk2PDFNTNK69WG9RXlmBcIGXPkDM4ebRIn80IAbvmmerX/PFabr4D0Dc2XJuxFO5eDXj7yD5wglhOSTvc45Nw+7ReFIpaOQFe/jhZiWHwvq9+MQE+onbeGD0H7+3Lwdb5D+lz2szpPprexqYILJmZpqszZGbfhvzC43qefwgrUxWcAPKCzU/g/ZccdToiIkKfTcbduvS5gfGsXyZtU551WQc5LvVUFGo4zF9vnx8e3RisYL0z8I92WDf4DLGraa/rJe3b2DbZx9Ef4zH7xvOqzEg0tDlU6Tlm8dnZ9OVma/wy3awfrP8Mj8+L3Oc5OtewzX321raAbQHbArYFbAvYFrAtYFvAtoBtAdsCV2MBW/H3aqx3Y+69Hoq/v5TJ/qtlRSirI/T7/PZm6ynn/o1S/I0JH8c3PuuYCOyM/DrscDWl33/Qit5+88bk6iPJzc0FFWr5mwxoNTFQgfab3/ymHh49ehSvvXbhxHRe/PrXv47bbrtN/f3jP/4j6PdGuS1btiAlJQUnT57E3r0XvhMx6XBV/HV3d1fVXTMJ2vizbg8dOoT3338fRUVF1tPO/YULF6oKb1VVFQ4fPqzn6Zf38N7JXFJSEtasWaNKv6+//rpD6EA8Mh0rV67Ud6sEjV2Vle+55x5V82XYdXV1kwWN7u5uTJs2TRWamb9LQd2TBmKftC1gW8C2gG2BPyoL8F37zeRuNsVfG/y9mWqXndYbbgEqPQlHoMuQWyPnR0RXGGZwqFsfYHnPLSfnKWD2pwD9mnxbP9Cbc3+MWwO/cWamaxldaXoJjmXGxSM9JRub7uq85hDTlabH9v/pW2Cytn+xVHGJdANFTOYvv/LiQAtVyggscMntHoFbCU9diZusDRD6ZT91YO/ziGsbR5tHG86e2z4h7KmgX8Zd21wlAFrnBclg2yMowb4iNnUmNmUtweHifD23OXMxfr3rXZypq1RIhn4VBM6UFwrTUtAo4fGB78FVG1W1zrs/1ak+SZBl+758DZewsqsNuns7JgBWhEtc+yuG7WoL9hF0g0OnnUusWzNFuK69YxDD7p3o63YAyAR7ikcGFQxasmilUxGPsF2Pm2PWM6Ghz2+8x5l+EyZhseGGdE0rYduKnkq99Hj8wxPgWDNuUPGx6oAPOke6TBC6ZR2k/bgloBIXvQjtndXoF+jPgEATbrAcPLbiuwrznanNcUIwA0GDGoaB1Bg2gcbO7jK9ky/MXEEZS5BT7hJMvVrol4HPzNqCoMgUjPn1YGiwHwvX3X0BlE6bWRUIed/ywTiMJ05HYEAO8gT08vVzx5a+1cjtz1cIbf2SQdTWDyAofpmzjW6YuU5B/Pb8PAaBpStuxanXXgCPmw7m4OsxCXj/yH7d5zn+0jzCkL/rLa1zgYGBGO4KR+NgI3oFZLQ69gX7Tr2tYNa5ModtmeaFGZ5YEOmF6JgQzBzaiKSwcuw73gs/qX8PLI3HO2ccaTFhEYZaE75yAsRurnF7LaBfhnOpvol+LuYIWJqJCxfzdyXXDPTL9mzqJO0xGQQdEOgBarQSyKXjtqV5CJ1S5gnRq7QdpszNxnBHnO6HxYrao7s3ghLd0FY9AoK+7EeWpIra/t2JaMw9D79IN4zHJ+iEBMbfIhMMTDoYB8twEPPR71mNnJw2BCbF4fY4NwUhef22O/8Cw7VtGPF1w7AIvBaXnVCQl9cG/Hy1TRPgJZyXMe9eLUvChYQ7qRb62D2R2H+i09lfETA17bazrwfjw3E6yYDhMV0m/8xHW147TyvEGpgUgJqyXgH3vFFY7QCpmc/xrHCdrEbol479BGHB0IBABTyZFjqvoY8nWvCY0C/7q40L/g55lcfVbgHuhZo3Qp5zMgIVQI5mlxuwGMWlJegZWYRTDY5l47YsW4PQsHBVlCXM7N1Xj7a+LDRWncSJwh0YH+vX8aFKoEHaMHaoBfHTaxT6pdL8vqo6hYcrWppAdYrUuZl49u3fyWSMALWdx+xY7HlzN1akboB/VCO27WlSgPJE/gkkdM7BkSOFiPP2QPKsAIzUHkBVXx+GBnwRnzSGxBAv+Eh948QWjjV0aX5uYH1h3pinYD8PBSz1ovwhGBnjVeQsW56PiKzC6EiMwr8GIGa5crzgWFRS1qGrhbAva+kG5sSswLqNMimgZQVO/P551HS0YEd5CVrHRhXiTm8JVKiVY9KW5StlMkq5TpoJiGpGXMxDSIjPRkKIIw3+viHYW/OewrSBsfPQ1FGP5GkrsOfwOQV02U45dhOcZr1hfaHC7Eu7X9Z9pp/QL8/9+s1fOusSz9MRAF8TWaftPTTBR0HPocGF6Olr0HD7R9ql75YK/5HjOMXxiy7t4a9KPyqwbvMRdDcMwd+9F7HSjghQe86YBn8BZTPit0zZr/F6X/tElZbg4GBNtxnzecy8VTS3a3oY9+h4PyLdPfFBmWOSDesNbXm3PLtEugsEGhiEkLRl6JFnE5YXfwR5qyrr9Nrvz53GI7KSAe9JDgpBppRlssDRIT4yZouteJ7thROZQmWySFBDrdbL0ABRyxbVZ0LAHGvZlzV1Nyk0T6h3idcIKgeGkZXxJKKj8vCATHriBAqq+Hr5Z2Hvobe0Dayc3o3jBQ44PJNh+BSAgD+fzxIiM9BZdxpnqqUiiWNc/LFfoWP5Zs3+Ovy8FyFvz264e4xgxewM7Ms/BW+P+fCV87Gx8tx1+L/Q0NE6Afpl2fV3tujzVPfAGDiumedFU6Z8ZuALMR7XD0RgpLfbWX7WvpvlU1I/NVhr7dejZFJOeuQw6mWiwlZRyT51pt25fOR/e/hpHM79UPNm/rD+MJ+Xeiaif6bTpN0cc8s2YeBfhmU72wK2BWwL2BawLWBbwLaAbQHbArYFbAtcSwvY4O+1tOb1Cetywd95MwLQLJPGL+WuFPpleDcK/E2f7oH7NoZfKgvX5Ppuec9Rd55vLW+s+7d/+zdVsGWs3/3ud1FRUXFBAqi4+/Of/1zFbIqLi/Gtb33rAmj1gpuu4Yk777xT3xe99dZbaGycKCRhjcaAv1Thvf/++/Hoo49i8+bNWLduHQjjlpeXY1DERi7X8T3OU089BR95r/X2229PCeO6hvfEE0/o9ymCwqdOnXJe5mqB6enpSBGIOSEhAfX19eiT962cfL1161ZVNW5ublb4emRkxHmf6w6B4UWLFun7SgLEtrMtYFvAtoBtgZvbAvw+cDO5mw38db+ZjGun1bbAjbYAl8rmMsGX48xSFmYZ8su5x/YzuQX4MZxA2ydx/KeCH3q5vVrHJdD3nHsf7x57DVxKm7Aelc1sd+MsQOjzWjsqWZolqBk2lciul2tpqJwyaAIvrKvGEQyls5771999X89xmWPWx2vl2E/F+IpSnSiJTtZWprKJtV2aBzQCGd955PO4e+EKBS04o5dLzu/N2QEuMc2lmOkWhoTrde4TsiCIUtXUoD9CFV5eXnjnxCFUNU/+UsOaJvYR/FnLkeHS8byrM3k0/o2Ned7Xe+kE7+Z+qi8SNG4WWNnqTH6YzoqTRxT+JRBlHF9IcHlvV9eQ0wSqsRK6pt3jNt4HQr+/qX/F1asCYL9+77yqYfKiSRP3TdoJ7zEtDaJKTtuxPKzwCv1aHWdG0/320MR6RNuHiUryd6Q+0tEmsxoHNcyU1X+tM7T1wqf0x9T7nDf/Ew2VxeCWdjOOkN1kbnzhHlF0/Am8Plq56o5V3ije7I/sO9YrmEfotxPZeOs/f+C8/Xd7XlCVQZ6g6vXZnD3Oa9zh8vaurt/XcYblQtud7Dqly4pb/bHMmW66yVS73zjRgZxTTRidl4Lfv9GI7IxHMC3YDS++X24NRvd/WPbP4M/VmeXVXc9fq2Nr279UmLTFIXmJ+/RfJl/K6ye6btQLWA+strDWhcKzPYiK/vifSPavrQJqRsi5MOQ6y5lKpExvRJQ3jtZ1YKhyEK1yG9sSgVU/UZPte9cBvDLM1lMVSIxOVtVdkw6TCZYhw/P2WoSYuBQsDB/Dz3Y2m8sI8d6OhMxutNQ7oHD2m8YtyPwrVYANwjE9xVUk6FiuhH6pHGwcAURreagiuvSlYaHd2g8Yf4O+XgouE+olILtpdRhiw71FPdoBXc6ZHaNAIf2nZAfJM46bczwkhEj34s73nBMc9MRHf0x9WzAzQM+83+OG9yv3gqrmdLQFJ08wbr/BcT1HhdDCfIdCRJBnrgD9ydrOKnJ6NR72o3kn96KuL0pVeglUWvs+5vnF578Pv7jF2k5oE6rjMm9Mp+mbTZoHs+Zrm805VYsvz83A9vyDOLKzT23Xmb9bVWZz8xzP+DUCL7f3OV4097eMa1tODPVCm7CTkdGLMTowDkLJdKsT/BDt6cj3sYpesP1aXQhOa/7NOeb7xOku7D74GsaS1+pp04+zzzD1iGMEHeseoeuo7lGcK3pNbUB/vIf9dVbwZxG79OMPSj/d/gdQfZ757h3OBp8X2tqrNA0cN7VOyvhAW5Y1O0BXf58TGhf7G55nnMvveFTPUb22suCMniNoPWvuYq1XyVGx+Nuvpqgfnrc6hsP07djvePZmnByXmLfNj09czIdxUSmZrvyVn+q2WpRpG0ebBJKXZwOpOyzbdLEV2xvzM5Xra2yfUEfojzaiveiYt01hUXrM+sGfqVNn+x3LCvIc1ZfXZs1VWDdJ6h2B93d2vAD277zGn4eAvu7TpM6Keu6DAghzn0rIq+VadXenqvpS2Zftlf7ZTmkz/nidzzssI/OMY557aG/W/fkRnprm27wFcC3aK4C9D1oL5+GJDZ/RscDUVf/GNxE07IB6aXPGR7vTrkzXbWkFur8oa50qFTNQPh9QPZ/u3oc/VvCZniqgvVw71pyADWv+B+7IjBCAGPq8yfRZnelzWKZmn+Oa6XeZFv7o7twUpNswUSM2jvHwXqaL+3RMM3/m2Pi1buNjZBUHeQ5j3WD47+3oVmCdz1pMx3Mvfd/qfcI+w3Z1vMek3/WaOeZ1ppXxTRaG8fenvr2Unf7U82/nz7aAbQHbArYFbAvYFrAtYFvAtoBtAdsCl7LA5zdH4fW/TgW3F3O8fiVKvxcL63pcCw1yux7BThrmjYzLJODJJ5/Epk2b9JDKwDt37jSXJmy//e1vw9/fX89R7dcq+PDYY4/hxRdf1J95tzTh5mtwYP4Pb2pyvCO8VJAPPfQQZsyYoe8wCNJSlGTx4sUKNlPh+HIcJ8t/7nOfAyfOExi+XIXjjRs3KtzL9yaEha2O72z+5V/+Bbt27cL8+fPxve99D88++yxo01WrVoEqzT/4wQ9UyMZ6n+u+sQOBbNvZFrAtYFvAtoBtAdsCF7eAh1zmE531qc7sW7eu+zw2P8Zg9q/FduLXQYZuO9sCN4EFjLLUlSaV/yRcTJ2WD/s38qMjYQ6jIEdg4FqpB16JXWjLq8mz68dq17gvpZho9c90MDxCYKu7ZyO9LhKlGYPOZdeN30uVo/F3sS2Bimu9NPrF4rsZrlG97Fo7//Bs7Dj0MUgyWR1nHQlYeMsF6rJXmhZXFVLr/VS5s9ZVo/RKAMJ63nrPle4TVk/yS1JQ0qoSSiCvtmOFs30bZWET/mQ24TW2B9Mn8cUH4bTujgaMNDepqt2suETcvmA58koKsG7tJgVcqFRIJcZieWFB/Iuze/lCgS8TzouS7oMrN+CD4w4YjLOnvOSRIjk6TsFgxrlS4G+qjzJNRu2XfQR/wQGhqnBHf8aZvnjB/xLFyH0TX5IYFVPa9xsJf61KoX/1oKj+wqGuSTvszt1ugpL8pSA5sWrCEva8SIg5WBQMCdwQEKK7JWMhtokaLPNH4MeoYxIevGPhNOSVyjLyUW7IecNR97jktVHEJZBs0sawAnqHZRlsh1Ip64MVPmHamUeqbNJl/P1c1O2pn/AiSi+4/ImKikJ5e+4FfSvD+vza1finjwAs3sZ0ad/nX4OtIQmqXugS3BUfMh/Wl2VXEoApd/aRR3M7kdd1VuEhqjDOXbwefT2doHqrtb2dKe4FYbLVi0JwtqQXbu5u2LNtB4YF6ivKz0FwwjKd2DM2PKZJIWhG2HvNA3VwT/wM+mvGtbysYXIcWHzLvSg4tldhJ14L3eChCpgsFxOG14wURAdkO9sXQU+mL8Q7WVUwaQeCqIHdwygs7UWkqIreF/EgXtn1M00LFTqXpY0iNNBbVWb7e720T2A9mKxvIABLRc/r6Vh+pm1dKh6mcXTMB7sON1/K6ye+zueT7oT3YVSAGZC1rHgcKZBvgLuXqrUGJQeqmq1/gAe6e0bRG38WuceLpP0GIGrmYjSWDqD9fCsGvd0QF+4pKrfLUVxcgr6BIbiJEq5P/zA8IqIR5DMkz0iiPj3sibsyAyYovTJOQqhB/vGi4Hpa1WC9fB1qsXy22n84X+vY/DnSX8xKxwvvvgr3AH986alYFJcI2Bt6Bn/Y38ZgnH0dn8d4r4/PMrzybo5eo+o42yefO7hNTPgGVqYFSn0JElCxVmHbUqnL7CP8w1bgbEUpokUBub5hEDOTw1VNlenMOXVe+yUGGhLsKbBfi7POUnmUirS3PBKAH/16NwjfUfGWdh8YcICuK5esQ1VNAbJnhIv6xRwENB/HyZJBbecEO8+UdKpCZ6OonrD+hMd44bzwmNyPEC4wMnweDue8qf0N8+IjCqxUT/+be7biD3nH0eXproqbTyXNwPH2Ft3fsPJ+eA68A5/RIfR7L8TshfcjZ9+Hol7shS3Jc1WxNTU9BUfKKzAsoOX9ydPxTsEpVWOd7idqpZHT0dXTosq5a5NEWV7GYbqe/lHtp+cu8cf23c2IXBiBGdI3jI2MYUjKs1zGoPinQjBLeMsPz3Sgp7sfqSn+oqLxCGbENKJpLBRPP5iiNg2PXgaqMRN87uoeweCYJ+akr0JtdQncYou0HnIMvCMpTQHRlSvWO8c763P3krQAHCzq0P8RqKK6JDwKFR3tmCd2P7xrp/Q3TyMhoBv97a2qMst8MF72E5XVx7WsbnUvVaXZk6WF2n45diFkHqICu7Qe0O/8DfepamtLbSm+lb1EwyqPTsDCOU/igw+eQUr8TFFHL9c08hmVsOudmRnONDNeTpIpKHKormbNCQRVo01fxf6SsLx1pQAqsro66/jAvnjk/DmEh/pp+7X65XNNf7iHU4mf/ZLpG/l8wmMTNxVbqaps+q4nNq1R5V+GR5Xfr0u/bJR6Q0bdcLSvC9tLCkEVXar2mj6FSsBVVWVImT5HJ/Z4iirwQl8/nHXrx29k+cVQH1+kSF3jpB+O/4SHfy5qwqeqy3TlA9/QCLUXgeCOFgdofEvsNJzsbIPXyChOU+VbJue82lSr5yoazmn5UAE8OTpqgq07596B3bty1ST8oGPyxhMDdwQh2G0UpeVDWmYcI+lo25jUKqxYEoqhrttwPPAdtHRmInfvT/T+RplAxPLLOVOgfYDpW2hH83+hPhPIMc9x3zhjI57nj3EZtXc+5xhnyre1vUE/SJnz3Jpr1nNm3yht89jE0dEeiXUrt+DkmQsn45j7ptqaukK7MZ9W+5l7TP7M1pz/c9rSTuyraQPz3P/nlH87r7YFbAvYFrAtYFvAtoBtAdsCtgWutwVsxd/rbeGrD/9Sir9U+n3m8Wka0aqZIhwgsOPJsr4LIib0+/d3TAQXf7StCc9vv/R70xul+Ds90R13iGDAjXDbDrSjrNYhEnAj4lu+fDl+9rOf6XtFTv4mwDvZ//sZGRn44Q9/qN+tcnJy8OMf/3hC8qis++CDD4JA7a9+9Sv09DgmlE/wdBUH/D/87rvvVoXh119/HXwXOJUzir9UBf7JT36CV199Fbt37wZVcRMTExEXF6fqxoScCeFezFGBd+XKlejq6sK///u/T/qexPX+rKwsUO2XYf/iF79AbW2tqxeNn7bnuxc62pwiAXwnStfW1nZRVWP6oWrx7bffrkrEhIgvpg5M/7azLWBbwLaAbYE/bgvwffPN5G42xV8b/L2Zaped1pvSAnxg58PsVB81+cFxso+OJrOT/RNirl2PrYF+GfaqZU3Oj7fXI65PK0wuH2tdQnaydFBBz3y45nUuZRvz6K147oMfXgD98vqlypF+LuVs6PdSFrq66wauzJy3RWersK4T5DPLFFtDZ/0g9DkVAGv1a90ngGdgTuv5K9lfPGvlBTDrldxv/DIt757fpqqxrnWey8UnxH0MJlpVSKnQtngkBWvCVjrzYoWRrH1S/0AnZi9ajdsEPglLTAGXm+8caECBQEFv/PZFXVra9G8PCDgTGBmDfozhHgGES2T5ZyoCU/mX5748Yx6OCiDcPtCL+aNjTnDWALEGqjTlyHxawXDCKVTUNWVmhX6ZfsKU0dNadXl23jsa74V1XstxNnQGDonSK8Gll975R14ClaYZNsMigLRqg4B/bkuckyKqu7sQFjcNT2y8E787sgeFAoASXibww2Xmf3pgl4ZDULW1eQjdnWPw8lukwKmBsav7a9QP/5g8crwgyNPS5oBqeMyXPHzxMpVjPgll0K+1bIx/XqPr6OhwXucLF4LX5h4Dv5l7zHaGZxbyequd95nzn2Q71Rh4JWGxjzTvqgg0EZ7N///Zew8wq6777Ped3ntn+jDADDAFGEB0BAI11JCsasm2ZCu2E1tW7ORa9/PN52v7SXKf2Ek+xVLsWIkLkm11CSQQCBC9DMMwhWF67733dtf7P6zDnsOZoUvC2ovnsNtaa6/9X3X2/q137Tl6HgBzsIJgzEvCwmGr1iL7cJn0vwTR+LwxUSvhH+0v0K+Gflg+3CKTZNny1/54EF5+/sjN2m6FvnQa2Vbw3RRBJw073RGjADEFGdN5eazGgjVrRN1Xl0Oej7wvEKluCg5MHMQTK71lgsdI46gCNV3UcusOcB8OR3lKOcIdl2B2gALlWxqRV96F5q5xPHJ/CLJzBqzAE+OzdWxzOFnBtl/jH1HXw+68n67Htvee7pi2tVcep/N/pefZjvd1hVnru73w8xZ4I/+spe5wYgXh0DEnB7h5OMHDayt8g8rh4uWAydFGuHkNSNsQGboK4Z49OFN0ThQyA4MaMNwyDz4BLUj0ckGojweiQjxQVtuJEqWMzVenVLDUgF133ygItm3O8MVBde+5cx+TNBrHVgTSc2vUpAQPR6nfx0+2YHlGE5IVMKnHAWzP4mPi8NXoSGw/d0Ti4H2GRnoEWCQA9/yWr6q7O6CmpR6R/Y2Y7OnGJ4X1cA5wtrZzjINpe+orUfj4UAdSUh6En38amtpacft8BwGXWY+aC73B9pyO5cbH2UUgyH0H6uUc4Tv6aykuxOKFy3Hi9HaUVOQK9EuFVvalAV5nEeDiLsCiBjt/9MRWwKkDT2yKRVVLD0LCFIhZ1QvCwHMihsQvYchOh0kEe/lKX8A+gY5jZ4Kb7BfoWAYLirIQpgRLu0cmkHe2VM4TdvUMiEGCmyv+VFeJxDFngSld3eZhb2WWAPmBCSPo9lwDH29/Sbefmwd8u5oFFB5264DXlmg4Kyq5s24Yo+NOuG3NcxgYDcOB01kC0/JG0XUK+HZNRWVtBTbO91UTDsZVf+UpZWVp3GK89nGmpCchplv6jds3Bss4knWQCtBMp57gw3METgmXRqu81BNFWK6pfMI8I/gbl+aL0zltuHPDE+icdJTza+atwydH9+HhoDHUquXw8pTCPm3IfonuUTXpJk+BpLf6juHl/GwFsXsLUM1rVFHOqc2HV0yGtGEsR3oMxHw/4xOMTAVKs33TEy502Wa7ynFRU08pWqor8LX5aQgO75UyFBqSh9i5nghwd8I8VY6N4+cnn/4HHD6yHXcuDwCBdDoqQXePXpjkxLaZ92d62McH+TfhbFWPQL+EyHV5ClErDBS15OO50K8j1iPaOkZhuAhll8mhNviq8cO3U5eIfYt6uqQMfWnVBjT1d8Nl0h33BYXJ5J31ty6FY7A3fBWc3T0yLLAu84Ftl0N4F9LnP4wHA70QOHuuTPTxU3DvP+7ZLv38m2WFYnMMjEge0vbRo5Z9y+cLyBiH5ZeA8ePnIW8CwZwwRFCY+wJiK3vEJ6fKuIF20ArEjJP5GJbYOMWehGm5+shfuQXj4wpLHaBN+XfLkhAn/M+2Orvt/kPqemFxHwaHi5G7qxFNJYdk8hbrPe1ndLq9Z56fyt5mBauNfriv+1p9Xo83jPEZ85b+nnvwf8kYS487ed3o3zje1PEat89++R9w4LhSPVZ1mRMSdPnU8XBrBKJtoVX2S3w+ljf65bEeCxjvw317z2Pr5y/1mHlC22gb3Mj+/C/VhuZzmRYwLWBawLSAaQHTAqYFTAuYFpjJAib4O5N1Ph/XLgX+/tNjkYgJugCw2IN/rwX6pRU+LfA3yN8BD2wI/FQM/6ePOlDfMjOMer0SkpycjD//+c+i4suVfb785S+jtPTCuxTjfQgHx8TEyLvaZ555Bm1tbcbLWL9+PZYsWSLnCLteb/CX4mBUJSZM++GHH84I7DY2NiI7Oxs7d+6U9046oXzfkZOTgxUrViA4OBhUzK2vt7zb1X6M29tuu01gYwK2L774ovg3Xre3T4Xhb33rW3B2dsaf/vQnUe+19bdgwQL8zd/8jbyfeffdd/HKK69g165dSmBgj7z3IrjMNHZ3d6OmpsY2uPVYhBPuvFPeEe/du/eiieRWj+aOaQHTAqYFTAvcFBbgO/mbyZng77Wr/5qKvzdTiTfTOsUC+qOj8SQ/nIWuCsZww8iMs/SMYT4v+8YP97Zpmu4jqa2/z+KYSp8+sV6iwnil99cfsal+R+BPOy7V/vbLP9GH5vYmtADVYb+6YQs+PKmWwVbQL+umBl7sPY4R3LN33d45AnjXCv9qhVt78V/uOabhtYbXp3jncswaVuQFPp8RFmSYVJ+FaMuYg4UNzkopOFrAmnrnPgGA6Hc4PlEBE11WQIzxEPolNPPSwT24OygEvmpJdJ/KGlGLJNzyxLyFGFOAS3pahij5Eh74oDBPVAyphrckYR7Wu3vKUthzvHxQrJbEXr5sDaO2wkpzvpyA/qI5km+3L7sPBEaMADD9Mk+nyzOe5/W2lhFRaqVKbOdwF840H0NxzgmwfpdXHbLaxwgUsz2J7RkStU7eh47txP6Tr8M3IgVVdYXYsngFQj1XICY5FL/L/dCqxuvk7aigwkkcPd0u92dYAr9G6JfntGOZ5AsaqgQzrTzmwJJbOg1g6GOeY1tMsOiv7v4+EjrDsfEptWS7Uq8loMo2TEMt3HJQTeBMq8zz5YkGfBiXrePS4FQJ5v2uBSA1ljPbe1zLsYboGMeAUo+mY94UZv4fBfQlomVuMpLVSzqXu+5DZ0GePAfLgq4H+tl5jm3B6t4kAcn0dSpjE5InDD+k4Eo6XjOqSRP6JXBVrRSCG5uLrW0Ky2xQagBuXf0dHPnv99DbEYRZ7j1w7/FAysBm5HTlIW3j4yjIyUbaQg+BSz3dsjEcmIGGqlKxN2exR89yR06+kkk97+yNM3jJFvrluWvJM4a/FnejISFCicy36Zx3jBd8lWo2AVPtIhM9MdI7Dr8QF+TlngLB4GGko0XlaXP9OJYlrUanaieGVrgp9U1XVLQqlfHGEfhunkDJ3maBDwkhZhc0K5A/GolJaXBxakZgYPuU8QLtrgHH4HB/AT6N8CLBtXWTHRhQdTI5ehjzM/zw5ntN6HG4oFrN9oqg73BrpQKEk9HSUy2AG8vs2oWLpG1cm5ICOE5g9dwYmYjwzmSugKWKdZS8ZxteVJ8nj0+g+Il5C7C/9LRqi0qQEhmB0AhHwCcVvrc5oXJPifgjnFlc04/avt4p4DYnXrSXOQlESZVN1jMCqq4ObQKRRmcqpd/Iauw6YIF02VZRTfUfd+/Bar84/HLfWURGu6OybEDUdXkzwpxrU5Ph4OmKJfELcLKyWNLA9oZtFVUgNgWEgP2C28QkloeEoVIB2gEKmCbITzVdwrScmDE7fBNa6oqRERiMw4Q31cSMU2UnxYaZ2cXIK+rHXXd24w9/PohbQsKRouB+gpXxGfNwqqgY8U7j+PhIJxxunQXXHgWBVx9HRWmOAL6ufs5yv0ml/DzXbwkcPcvR47gIZwpLpV1/8o4EfHz6HLbeEyKAZrRS+p2f9ghKK3OlHWf78MmBgimQJNv4Po+NOF5y2Ar90t/2XTtFkZg2OFU5oJSNJxGhPiIdOpUl+c/8eX2XRZWeys/nKsvFZhr6ZdnIqypDd3+fAKns25xH3AR2pschD3eBHatKzkk4ts2OkYNSntJTHsOA32krnMw8j3B1QmTCYzJR6NCx/1DQdxpqG0rQPaHspaDTIgWx07Gvofo284Xj584uJ2u/lXfmoKgPH8w6KX6phFxUMyjXOTkm/9wo0pe5wcV1QuzVMqpe+jd0WcP3TYxisN+igK/bebZ33WM9SPFNgXdKgrTLfe3VEn+ybwDiFy1HV1M9knz9pexQZZdt0r3rVP4p2Jflkuq2/BH2JYBN9V06TpLh87R21iDUxRXR6lvUP2WpCYPKHyf31KgxChWA6c6qjzFrUxYLoEuF7I4lqVgUNAuvnjomfSvvqcNwnER4mGAwy2jlYJMC5b1Rq+5Bte60xHAkhgejq7ULDdHe+Nba78pYh+q9xracbdujaX34+fv5WLtgmVpZwdI3rc74W7y1Mxf9fZa+kOVJ/x3HfmNMlanjmV0I8XTCpvtfAPPF0WkMG9b+EIlq0lRHV76oj+vJB3y+2voTMkmIYwV+BKLT45CvPfKCArMtfozpox/jGIX7GYu8QPCYcXP8pqFfW7881u06JxPEJqVb+1ReozudpybnqOeJXbJSFMO5z/aCP45tOFGK7aT+O5V5oPctMVj+59iKec3wBLT1eED71c9JP19kR/vxR0eb0M7aVl9ku5jPblrAtIBpAdMCpgVMC5gWMC1gWuBaLWCCv9dqwRsf/lLgb1nnKB5ZNlUl1wj/2oN+j5T24f/9U8NlJ/7TAn/H1IpXX7sv6LLTdS0e//3VNvQP6mnT1xLTzGGpfEsl3KCgIPku/+1vfxsHDhywG+j222/Hd75jQVMICr/22msX+bvR4C/fuxDE5fvQzMxM69/iFyVEnSB0TMVcewq4PEfBl9mzZ8s3o8LCQntRYNmyZXjsscfENv/5n/+J8nLLO0a7ns+fZLv13HPPiQIv4WTCuLbOUa1oRVtyUva2bdtA1WGdTgrcUB24srJSwN+5c+fKdeN7JGN8fA9Buw8ODmLHjh3GS+a+aQHTAqYFTAvchBbgu+WbyZngrwn+3kzl1UzrdbbAdANUwkn8GDnd9eucjCuOTn/kvJKAGhy7kjA3yi/BAefyBVaYjgqYHXkXQKkrua9WODNCvwzPpYrtuRsFtNm7l71zV5N39uL5IpxbkPoUfrvj5/JH83R1kX9M6g/cV2uTa1H8Jcz6hlKfvRbHMvlyzW8kCuPzaJjRGLeGBakuudJ1PvL6ziml07cFfuQ1Pkt8ajochxvxUf1hATI8PPzhHRRgBS0JzNRNWF4oDCoVxZ3VZQJqOUbFwl+BWlS/pdodoZlt+3cJYEQAbZ4CgqmUe/JcvijnEaDxUzDR5tW3iQqwVn1kelmfCcLRERhhuQ+O3KxgW4cpqr98XubtrFBX3OP7oFUNkOE0BEM7EPLkVsMLXDp9snY7hhOWob/Wch+GYX7s27YHCwwKhgQ6M99/X5a/rmvag9lxzvg4s1iBUHXYdfKIFfpl+I5WRwQ5TMhy9wSw2I5Q8VeDv7aQOOHs9UuHceJEnxX0MZZVlk3jMe+hn4F28U6ul+Xlef4tBRISaKF/Xab5oosD685OBbgpkIfXbIEdhtUuv+6QhJ3Jj/Y73ZY27PTrx/z0G6MgT6iqPCkDsx96CHOrKhEZogAxpXza4+uCnP374HzXk6h4/RWk/d2P4JafgzEXZ1nOnmqPsaHxAmzptLvPWWJVwmad2L4vT4C18tyd4oXnvMc7EZIdLbDZQFcbglco6NBFiZq63QOvjb1waveDl4LN3OMdUPpqBTqUGidBLC5zHxXqhu78BAHWWAb0xINAH2DCowkF5/pwR4pajMN5VCkMPIp6BbbeN/rNKVCvMf9ZfvxcFMCo4rqe7lKKi9fzXtcSl1bmthfHSPco1qwNQoWCJxelPYnh8UJVH5zQp2DgAQURxsYr2FpBv/UVRXB0GEKQpwvOKnVNF69BOFW4IDJ4GFnFPVi22gc52y0v5KkYXNumYPrxMESFtaOoROXtwCSqFShr6wh2zonzVKoHFphVK5bSn6NzLJz7KtHj34vdZ9oFzqNyZUVJLp7ceJdVobW+uQy146OobDw3RdH19s3PorapUMGJjvg4d6+1vVwTrpR6FdRX3zqERXO8UNxsUabQ4wSCiVRap1s2Ty1FOB6Jj4/txZogByyJC0VeWSd8vjpXJk4lON+DxLAmzIpxweCoAp8V4M525K5NPoiOfB679/1UQFQCzfsO5iBgdptAv1RybeiygLuTHivw+MYlMimEbTNh0Oa2HlAFmMAlnzWnvATpibGIDY7F6coSPBOTiP1KTfbB2Nmi2pui0sw+hq4mIBK1xaUCLrorZVlCpqmqbe5qTxMFYv/ICewtrsfCVV5wHBkA61W2gnPp2P5T7dRbqSFXdoxjY3iUKK9CKcD6DKsJEF7DAnvenfEdpRJdql5At+D+9XF443Aj3JX6sZdXJELcEnH46HaBUwOCLerxfN5dWS3wD3JSELiDqN4Get6DtpK3cfc6pawxPwiH37DUz5W3rke4Uv4tL7UAwVT31WNO5te+Y5ZxK+s422mqRidGuat+xQInBgZHwrtlNlzD46U/XBI/F20qP41tQnVLk0C/uu3P8PXCW3vfEhvwP+bh/VFxKHVyxZgKy36eYQTGLbkA/dJeu/e1SV4SxNQw5oBSi21p6ZOPAnpSCiFwQqPsi/i3QWV1nzVNBJVnhfjh+Jlj1jT4KjCY0Dad6oZU/VuE3DNFYleeI9yrn4lqwXWVx8Q/61/v0IVlDgn+su1jX64nNjFcr7OTKPAHKDuleHlKPhOM5mSQHudJ5FXUoFrVDaNKMsckng6OeHTzvVKffvTo0yhSyrxUSObYJDY0QtSoCQe7KrDYUU1y6lJK1JzExAlPVG/mPc4qVRWq9GrHeKqry0Xdl+AvFZgJXzN/nwn8Fk56dOFE/gmp876dfZjsHlRjpToMNlkAWcbD/peTBQi8ss1zCl2BvpIetYLBZvQ79Qv8Tjv99vc/QYDfkNW2GvplHLSL/rsm4lvJ2P3iG2IzTjJhGeSP+WeEfvW977nDH8VlQ1gY52qdSMF2YNsbH0o4XQ7o33YyEftMjt1WLPUXJWL64bMbxxS2x/RDx/5R95GWMxf+5/Poa9znj2WPYxvt9NiIx8Z9fZ1h2DYSFCb4y2M6xsNjDfzq8zrcF3nL9uPz9Pf/FzkvzGc3LWBawLSAaQHTAqYFTAuYFrj5LWCCv5//PLwU+NuqxAb2l/XbhX/TZ3viseVTFXQJ/X79paorevBPC/wliLtlraea5K9ect9AV9UwiF+/ZXk3eQNvI7Dv22+/jago9f5TuR/96Ed444037N6SoO1vf/tbeUcwMDAAqv3qbynGAARQb6TiL++1ePFi+Pn54dy5c6KMa7z/leyHhISoVd9S0Nvbi6ysrIuCUpH3G9/4hrzH4bPn5VmEIy7yaDgRGBiI559/Hj4+Pjh48CDeeecdw9ULu+Hh4bhTqfQSZGbcVDC2dYSWaUu+lykrK5v2WRMSErB06VI0NDQIIGwbj3lsWsC0gGkB0wI3lwX4LeBmcib4a4K/N1N5NdN6CQvoD8mX8HZZl20/HP7tw/8wRfGIkWg4Y6YI9cf8mfxc6bWr+Yhn7yPqld73av0TbFwTuFJ+XOr3N/uPysf/GwHh+nsHqqW1B6dNqgYnp/VwlReMwOZMUXD2pr0/RGcKcz2uaYjyesT1acWhAZuZ7nc5tqQKWcbG+6aFQz9UKAAAQABJREFUwaeLnwBEYECsFWC156+ganoFS3v+9Tlju2Ask7bPY9umEdihXZYueQq/O/3PSuU35iKIkFDNIvdb0Ds7QlRPuSy0Vt3T9+cy2i5Kx45qg1TxdRkbl6Wx9ygImAM5UfBVhA+X2iZ0xCWuA6LjMKgAF0I6WZ1tasn0flQMDQg8++SGuwS+Yfy0mV6CXt9v3aq/E/DMVh2Zz0ugpKdvDOPJwQIEMQzLa1XNZhC08n5IwZvRsYi56140Hzskaq7ZH/4RISHLUZqljtULB92+VbWWCQyiARoudV+9o06SMenQI9AvFfR4T6OtORmBAM2KBYE4XmQBUfTkAYJKhH/XBKy8SJXZefYQEvPXixqsflbec1Lxe+xDbNsF2pYDT245i3pyIhU79+SiotpV0mPsd4LS4wUmon+fxUnorqyT2d/6WfX9rvc2fSQJWX11UxSTjfdgu32iKxMT6p+tswWj9XWWY6o2E/whUP69lfPhXn4OR8Y9sGF8BHub+rBkzlwLQNnahDAFXy9Ty8oXdzYi+K41yBzoUkus+2OnezTcw6IQowD1zZO3YDJ6NiaKsqUO6Lra3WMpA4TEcmrz4e3qgqE7ViLcQ72Yyj+FmLAMFIwEIbSsHb7hi6RdiFNKp2GuaZK+rasDMeI+KuqyrfEBKD1bjvKecoGuulsbpexQlXbl3FAsmx+MbR9VCNCooUBjfdbPr7dU6P6wZZc+vKot2zMNUOkINOSnj2/U1ljX9D2my3N93bg1KnPbwsosV78+vgdjSjGVz0PF0GA1IaC2clCgX8ZTeKYUwwP9cuzl6iB2D/VxR9+kkrF0dMCYEsTtVoq/fYPjkl8V5RWInbMSzvBDYVkpVqUEI8h1XOBIgndU0NSOit0JCnjUwC8nDOgJSUwPYda1CuIrb2kQBdrFKbECJBIaXLYSAgP/Xw8+Ke3gD9KWSrQagCUAyHZ0b2WWqMgOj2RiQbI3PlFt0caQuUhPX4pQpbKbljAHtQpO5wvs5+95BG8W5uCu9OVIHJ+Ag5+HAj4bBIBk+0bol47tjeueWrS1F8o5D6WAO1jeI/ZjH3bkRIH0GWxTqUR6rqID40qN1yPYQcDNjVtfgNNdnejPGUR+1THEhkWge6BPwcMjcu8U1Vblt/aKSuqEguLXr9yIX25/X56TIOtrOackHQ4hg5jwWYDZThPSX+R7Bsv5eeFDCj4cgXtAhgCPhH+jwtsFznV3d8Di2V7obB7BoFKJzVWwMgHsaD8XjA64orljgQKYSwUqpvIqYc3M9iaM3eaBuW6TaFdxHTu6H/6e/vB1VarHCvLu7hvFwqU+qnXqRXlxOdwjwxHiOIzKGovSLSFnui2bQgSUpeotFYH9Pb3x2s56a57TT9qidXjvzf/grjjjmMSoTM2y0nqmDZ6hy7H7sEWZl235krh4hN59B0ba1VKP441o7OqYolSq443Y8AA6SvLE9pPtbQKk6msEXOnOqH7a6DSIy3o0OacJJ3dblJt1X8axQqRfMfJLuyUY+zymiecJget+RCt46LjnRHmgo2dQIHyWM4LA2YWqfinHPilc1c/e4WDcfYuTtQxSaZiQqrwE6j6JEmVTjnHalfK+rVuyyA+NTcPWvp7XmRb6L6uvkv5Bh2H9uTtQtfdOHqLu2+PsKP54H044ilOweeWZk7Jaga9STD410IOq2CCk9yqlXjUpiasRUJmkuKZSYF+WIfY/bYGd+KSwXlY3YD/BcsV70daMR/vzc3OTSVKESmmnZqUyvWVZMBr6QlBQdQZV/ZM41Vgpqy2sufV+zJ2dJr+SilwL9KvscjynGB21uQL9zu0/jb1nT4mdfMYKpK3R+chn5nMZAVtth0dTPWR80tZYiydvV5NfVN03/k1qG475xryOjFopsD/3G5tVP6jsTLd+uTcqztcH2/vpCVserkskLP3b+omPWWUdF9uOUenfYlO/KeWY542OfYkR+jVem2lf//1LYFkDzHwuPiMdx1X6OWeK54t0zbTHFym3zWc1LWBawLSAaQHTAqYFTAuYFriRFjDB3xtp3esT96XAX95lOvg3Rq3eZHRXA/0y/KcF/vJes0ImsChJzaK/ge4dNcn8aM7IDbwD5F0PVXuTkpLkPr/4xS/w8ssvT3vPp59+Glu3bpXrhGT5jWfhwoUX/VavXo24uDjx19TUhMTERKufgoKCaeO/kguMk7Ayodn8/Hy7QR988EF85StfEbh5uvump6dL+ggQ82d08fHxoPox3xe//vrrOH78uPGy3X2+HyH0GxwcLCDxq6++atcfTxL8XblyJQhRf/zxx9P6o+Iw3+cwfVQBtuc2bdqkxFFiQNXi3Nyr+25qL17znGkB0wKmBUwLfDYWkG8+n82tr+quJvhrgr9XVXDMQJ9PCxB4uxZHSIuNmO1HMio2KZEr9aH3wmCVH6mNS43auy/98GcEzOz5u9Jztum70vCftn/CvlQ0JRBlVFclDDwTJGWbzkuBwgRbsvMsSnO2YW/0sb1yY++e17ss2LuHvXMEAS5lP3vhbpZz0aGxotBpL72E5AhxagVXe37snSMAIcpnqv4bgTWjX1t4zXhNK6cZz+l9DSnYQnO2oCjbNC7/PuZmgXY0eKS30ymH8vyDzqun1LeQyDgrAOzv5a2Wm27CQgUDBTs6KdDFTZbaLq2tQkNriyST1zKVQl5BZztWrliPl3a/i06HSWn3CNOw/bs9JUNgNYJiWjUvMiLNCoXQBmw8z57bLmq8UaFxF02gYLl0XDsHWfvfl/u+8I1Y/PqP9QL/PRw0hsMKdhk+fRKdWScEABveskUA4NCnnsREdQ2GlAoi6x9typ+2O/Om+MQF1UKm2cVpiaQtbcEDaG4t0tmBWxSgQ/BXQ3/WC+d3aE9j26VtOdI4ijuDNk9px6gYr/OXwY37BGhiv3QHmrPPiv2aW8rkDmwXNDx1/pZw7LUo//JaX02jvFjRoMzl1GXbsqTjtbc1Ap2EU8cV8D1d2WKbbYR+jWV441P9YkeeYzy0GctvWXWewKoBC5cJjE71UKo4Phjgj9bZDdjoEouAqGRMNJQjU8GO39nyFQUB+6Kp8xTOHTwrzz/Z3ofcE3vRV1kk0Bjjjugeh+OaRES3esN7eFLSrO1N5ccnlEp1gIK9upbdAvf2HkkDAeRgzwAcztmBnpYaRD80Cwvj75W6wbaCUJWDyywU5TUiKDUADl4OeHb597Hv6NuSZzr+4poeNPW4WPt3XSft2Vef2xJ655Syos9fyZaTGKh4rcH0Kwl7uX5ZHr75TLi1Xuhw9sYeul7M1Abr8MbtRbCyArmSV35VIFX6Y/1Ni2hH/BI3HP2kA9QaoOovAV0CwVRbJuzd1NYKT6UMXFU9KLBr2i1+cBxyxIr4cRQpZV/fgBalGFyLecFuAvW7uLsicv5K7PvgD1ZVcZ0uY/0n9Ms6GR3pLlAj1W7patSkh6bhIVS2KlhW1c21qcnYdbBKgNV39p+UetowGKpe+DYLAOevyt+YZyCqhkZx/y0r0Y9ZSFi1Gk6NmQp0HMKgbzJWz41Ba3cnYvt6EeriihM1VTIp40RJATalLkVeaSG6J8ewdv4K9YwlAi7rNHPFBEKo39nypICjn7yfKXbgdQ3x8TkGusZQWdePR8Mfhn9CG7LzO/HtjSH473d2waElCc0150C1U7blpytKEODhqkDjFsS4eygVVm/0qAkIDkoZ+5c73rCqmVJ5NiggDE8+9H20KpXXoKhHVZ2vwxtnjgjkG+PRhhSlyLtfqRQPKMHYW+a6K/WKB3E48xTSEgMVRN2PPAX7hiplbX93L2l/vRxdEBrojUM5zchYuR6hAdXYmVeLkrFhATnb29sxbzwVOUqhBU4+WJLohriEjXAcKME59XxUWn1v+0cC7qf5uqp4nVDSMATCioyP6r1iG1WOCIivujUQZzK7QSVkNzUJYcXjL0j9GqjNwqHDe5Gq4N/mpgt/W7B/eeoJBykXWlneoUaB0krZ1uiP96B9unwCUV12BN1qnxNuCHEHRESJIi2vs65tnhgR8NRNqd2GBIdjdUCQHBOgPNrdLqrPxroXHuiKSUd3rLjrcRxXKw6wz2HeUXVfK8AGBsRJH+qk2jLjRBzdTlGxWMPL3O/ocxDAk2WS55uagyQcj7XqPVVtWUdYrjR4zja99IwFSg73dUSJ8k/HdpI2NdYpnif0a7w3z9HpdtVyRDD7KRCgJZTbG6rUnxV0rvv5b85OxmH1rFTsDZgVhWjVOLxYmCvXR5oUVO4fhB41PkldPIjwLj8sC5slKsBU/SXITuiXth1Jtqh3f1Bl6YdZV+MXLcc/7tkucW+JnyP1kROcqGwS5huLOcM9SE2di09yszA0alEOX6Yg6IZud4SHZKrJCAVWpV5j2+Gk8vbtzL3yXIWl2RfZhc9tC9jyee/c8AT+8OeDFrMoxRVtd64YoB3D8e+fzRuDJf8Zjucamy+U2zvmu6NVlb35s1fjyCnL2Id/nxrtrsMxXmNYfR+91e0Kj23/7qZS/xyl5M8x5cBtd6CzIA96vKTDc6vL85LUdTPeyxjGGI7Pp8uDTjfrkh4j2YYzjy9YwDbfL1wx90wLmBYwLWBawLSAaQHTAqYFTAuYFpjJAib4O5N1Ph/XLgf8ZUqng3/1U1wt9Mvwnyb426omtz92x1SVYv0M12v7v3/VjPau6xXbxfEQZv3d736H5cuXy0Xu/+xnP7vYo+EMgVYqy9JFR0fjjjvusPvT0C/9Uf1X+7v99tvxr//6rzx9za67uxurVq1CZGSkWhHyhPV9hzFiTmImWEsg9tSpUwLYGq/zG9sjjzwik5kPHTo0BaollPu9731PVvP54IMPZgRzdZxu6p3Md7/7XQGSCeC+8sorMjFeX7fd8v02bUJYKicnR1SHbf1QNfiBBx6QbyM7duyw64cKw08++SQcHR3x2muvgbYxnWkB0wKmBUwL3NwW4Lv3m8mZ4K8J/t5M5dVM6w22AAe5Wk3IeCtCf0bol9eoNkT/dFTBIqRl/IDK8zzWfnj8RXUaDLJ9/iuBfhmWAPF0cfG6n1qOWC+Ny2OjS3jkr0UptLPAok5nvHY99vVH7MsB8q7H/a4mjiu199Xc47MK06NARa10N10aNCinVXOn82d7nvX/4fVPXdQG0N9F8JohsBGOMJyesqvhSH3SXnvB5bFt2xbtf6by1uPZIUuIa79a9ZcQ2NEzVXKN8AuXs6b7Y94pbEzNENXVopZ6hMYkwM3RGREKNnHw9BIAjWARB3p8IcE0EUojKEanwd/b0tdBK+/SBho6YhtqhFUYhnn28907rQqmBER2H6gWpdzvKhXWf8o6hsUKViFoR9jnvZBgeM2KRPgqBRQrV/HRdmQs8kJF1YUlp7TdmTdGNTqCIvqaEfplPO3zAkXpUQMkGui2BVaotuqllGeriyzwGOOcqV2yl2/DFfUIXLYC/bU1U0AfY9tFgIXLWWtHiJdLPfF+dAUotPsiSfvn9komnej2i+HYxk4H/fK6raN/XQ41dJa0sR1/PnVSvKamOaKmcQhsg+e0F+PJ29Yq5dQVAjb+5vgBpIevQnbXOBLUM7508EMJExsaiV9+sM0KplGJkSBRanCoAHE6DUwnYd3Y+b1wTFmJ2KR0OQ5T5ePcuXxRd3R8+q/g+N6/oSOhHeHuqRjo61L+0jDaNom0mBas8vkG/ud3P8FIWBOSgx5E4rJ0gWqp4tmnwNGh/BF8cno3IpzD0TbQBkJ3BAbp7NVXnTZ72+vRBrMdu9HgL5Xp9x2ot0KE9p7F9tyCuPQpEyRs4SIND9qGIxjONo55qaFE+mH9pfJye6sF9PVScO+gyjMquiaNLRVF83XBDegdGkeMAjyD41cibfF6HPj4hPghMBys4Mim2j5s2PJDlFaNSP1neA2rcUKMrdN1n+dZJx9SQB3LtZ9qg/xDwlCkJmPwpTQdn/G+wEgpZ/NDFwjoKWXCfVDarMy6GgEIe/u74OLqB7+4Bdiz50W4b+7E4T9ZoLy/SowUiHGnalsJt8728FLKog44XVmCBZGh2LbvY4mjurlNwE4q1rIND/F0Qnyil6SR7QXr8MnKYmy9ZZ20xQRU5ztGYXTpCEIGnHH4TDtYpoPSNqBgXx48QgJRWtuKjfN9kXW2WNrirtE1+O37r0gb7+DihsTQWUhPyxAQku27buOpYKyV3RdGAO6BZ5Xi8AiOZO3FnIghhHoAYSGuOF3ej/mzagVWHBnoFtixYawMI92jsk9VZzqqAGtAlPnTp9R/CXmfPHoKYUHLMTLZiFvS7se96ZFKpXspnAMDRK05fakjeoYX4PDR7UiMC8TwyCgOntyPpfFeOHGmB4kLH0bXUCK8/EtEOTjSq0lg1MHQexDnWQ8/fweletGNKAV3x4f5YFdWi9Qtlo85y++UdoBlSsPCX7srFIMODXjrvSYs6rnb2sYR+p3OzfMJQ4BfoEDBVHQmPJ2nQFP2m91KXTb5+3NRkaPSPtomdj9XWW5t4zh5gSA4J9ywXDHf+wcU/N5pmVxiVP7uvW8cPrEK4FXAOh3rzy3LfyiTbnTa2L9pldQu51CMqUkzdBFK1cZBvb+h+myaKlPNCvxlv63rAtXubcferAOrU0OQ7NwCHwVXdyuFdqPC75N3JGDHEYv6B/9eMrYHGjjW6bK3JfRLRyVeljv2pVTNrhoZEvXfwqZGqW+0KaF0D9U/BqvxSnFrs5wnVL1oMlYpSzvjtWI1AcXZBbkqniNq1QI6QsMEZSd9R2TLyT8dzesxMqT+zqg7JOq/HBvRH+PlJBL3yU68nJ8t9ZATyWrOZeFrj7yANz/YLfnL9sTYj3OfyuJnk5XCt3MRujrTcOL0drn/dP8RXPdyLJL6ELoqGLP9KkRNnPZbGOeq1JYtk5wiQzzRO2BZVYC28VYTVFgu6dh+6z5dtw1Fqg9mfRsa6cFTD/29KBJvWPtDa5vL/PLxcLLWw+nSxzEVx0W6DdX+Zj/ypKzK0PmrF9VcLwcZVwb3qr+NN8Ug3StJIG6GHVOqzAHL/ARW53Fe9gWAmc8eERaLqrpCGWPq8Y6+B23AssTzHBPpD0h8Xv7tPjIyMu1YWcdhbi+G7E2bmBYwLWBawLSAaQHTAqYFTAuYFjAtcHkWMMHfy7PTZ+nrcsFfpnE6+PdaoF/G+2mCvwRyI0MnkKzeg90I9+7+Vryx2zLB+0bEz7/xf/nLXwp0yvi3b9+O73//+5hU36JmcgRQ4+PjZ/Ii1xi/0el4ub1e4G9XV5dAyGFhYfI+huCsreNk8oyMDHk3Rn9UzOU7DDpCul/+8pcxb948NDc3i6IvxWvo/P39RbXXz88PBw8exLvvvivnZ/qP3+y++c1vYs6cOaiqqsJLL710yXclfM9CKJlpYzimj+q/2vH+X//619XqmyFoaGjAzp079SXrlrZ+4oknBIA+e/bsZQHK1sDmjmkB0wKmBUwLfG4tYIK/okllL39mHqzYC2HnHEcq+qcv69GLcWu7r8MYz6sFca1xGa/r83rLa3qfW+M+r5Won+lMC3yhLTDnK7eibXvOtEpD/Fg5HSBkKhR9OkWH0Bldxesv3dAbUunytYbXb+g9/hIiJyj4T+U/v6ZHocLZm+dBh2uK6AYG1stqX8ktOJAiVDNdm2GM60rsSL/ZcR6yzDeBi3OZBwVuiVFwUY1aEvvjzlZ5EfDXtz+Ag4csy/oUKxCNUMldCgBzjIrFkE82Dh6zvHzgefql+9mf/8eYrEvuE6Q+cO4jtChFSXuO7SJfgBD+5dLcZwf7xCabAkJkGXkCwTM5AloB3t/Ev77xk2m9ETr+95eqRCG4rPKQ+CPY2+hzGJNHo6DP6Qh47dD7v5dDAlGnsv+gL4lqIw+oNjdTm868ZX8wkyodl1bfddICb1lvcIkdQpVHOo5e5Iv30y+SLrp4/sRM6Z0uzEzntV3ph3X0TO5c9M5Sg0e3IDTuf1cUUg/lFSJibRjihoaxMWEr9uWXK2i0Cm63pSLiQA4OqzynwuqEUnlk+XRKTBKF6qjuLoHB7d2fUNzxTPXGUzlnpVA6pqA6AsAj3UPoPJspdmedYp3MLtqmwKUq8UsY0jvWGz5nFyH61BBql7qjrbEKne5F6K3qE/hX20hUw7MOYqR1UsoHn6HxULPEY/43swUut2+kSqiX2wj2nelHwlxXVJSMIMAXSEzxRlFBH9qVUitd0kJv2XYHeiGxfxiVTUMC3Tk6OiAhdg36o4sRpaDfWgWZNnVYwhAIPVWpVHpVXS5W7d/o0CQ6OqsRdcci1H10RuLjf5vv+gr27LTUdX2SyqYLOxoRl5yiYNyd0nbqa4QDB4ITBKbjOZYXto2cKMGfVt/e+sj3se1/fmJtc0QRfYWflPnVs6Lxq/JCbFm8Arvzs6RtJAj3X69a2jAqz+adUW22nTEG46fzcHASoJ7p0/WBoLp+fqprtjRVwScuDgFe+aKknDTbEz4TDohL81EvZ92R9ScFMp9vS9YuXCTpl8gN/1Gx9UxpP+5f7I9DlX5iQ+YbVXpZ592HPHG6Ixo99SclT9gOJSW4okcB876By+DWlQXXOIuSc2qSNyoGJjHPP0PuQPBvVlgcPvj4DwIBBinYs6mxCqmxRcirVgBhYRbWrfpb+Pr8Rqmsjqj6vQVjvW9LWKaJ6dCuoXue1FOCvYGhy8V+tOPI6GkUnb0AfbMs1fVMYo4b5Ll0eG71c3Gfz11QPSptKuHHtfc9hbdftuQPrxudHp+kRK0VkJR5xI8Bj6y5DVWF+Vi3dpP0mywDi2PjcLLwY8SGhIu9OSHHITAYa9Pi8dLOT7Aq4x6xR/iqUDhX9SAh4xFpqzjWJIDNMqz7JJ1e7xgvabuMadL9Acv/xOEyyedF/ysVvb8vQVndxR9yjH+76DGDjo/prqk/Ybd/oT29HJcgabgNp12qrbZmvdDjmkv1S7yPfibu6z6OdaJCTVzaW/AHue4RrV5FlOchenREIF36Zf/BySIEfumohswxDesYHccU2v46n5i38x3jrGHEo/rvhYyV0ucwPj1WYn3nPbR9tF0ZhvVu+VJ/GVvwmP1hvQKA9ViV96uomGdtK4z9Pa81l8bgUEEmg0pYjlGMjvei0/bTfRPPcdzzxsF+q415zuiYXv447qJtzxW/LX6NcdC/fi691XGERiWgpa5CH8qWf1s5oAd9qq++ra1d8oDjNY4Za90msMo1QPw5zV6EypwDss98YT4eKTko41A5afiPdWW6sSG92aZLp19vDVGZu6YFTAuYFjAtYFrAtIBpAdMCpgVMC5gWuG4WWLJkicSlJyFet4hvcET67/AbfJvPRfQuK38ED/Ue5krcfDUB+p2/ibcG2frLSpzjKlNX6QbVZOLRYzMr1l5l1HaDhQVO4v0XE+Dv7Wz3+tWe7Oobw33frVCTw9V7lxvkfvrTn+KZZ56R2Am2PvXUU5eEVK8kKT/+8Y/x7LPPSpDFixejqckyYfpK4rgcv3HqPevf/d3fidLt0aNHRe1WQ8Y6PJWJf/CDH8ik/+HhYQFox8bGRLGYk/Q5gZsQdHl5uQ6CF154QYBcnuB3ONs4rR7Vzq9//WsBdh988EHcdtttconxa4jY6Ffv79u3T2BrHvNdyw9/+EMEBweD4YqLi9HW1ibvuAklE1AmDPzP//zPaG1t1VHIltAv4WWqGhMi/pd/+RdUV1dP8WMemBYwLWBawLTAzWkB9g83k+NkFbrTp09Pl+y56gKh3QnD1rjPa7bX9TnjVodR3sW/8Rr36fQ5vW/cyr6T+p8jLeNoS+8bt7b7PNY/RqT3r8f2O4zQdKYFPksLsOHh4PfTdvzwTQVJ58YBGZx7e3tbVZaMaZkpbVqVyejf3J9qATelgPfc1hdQ1JBn175Tfds/otLv9VT7XbFg3RR1Q31XW1U0ff6LuiXIoJfDpg0IG3i6+2GBg4KLOmeGN21txrCREWlWlV17ao22YT7rYy63vWp5syi2zZQWAgu6LeAfyGxLqGKmX85Np5a5JnDltHYUSFGpg2p3DvVW9T+t1nbfpntQOz4mKoTHz+bIUuRUIvRV6pYpSl012NHJumz2jpOHRVW7s4tDEeBbm+7TUQuspNtD68kZdqj+q5/tbx/+BzVLuwj5asl32iHyvi9hrKZSXoQMKFCTsE5WZ5sowJ2oqZKlv7kEN+EoAjy2joBSxpx+HMnuRkT0Omt5sfXHZbhZhtiGa/tTQZGKiVoZ2BiG1xi3yzy15PyxqZAt84pL0NPZU43X8TBvmc+Ed/hSx7bPMEJAxn6NsGpiwjpEpsYjY+N9okSp4+R2OoVe3u9STpe7S/m73Ota9Zf+tX3v9/RGfG+7KPZ+oGaN0022AT5feg5v/tf/kbZ0aHQQmwcdRdmXKo/3Ll+jFID3SH7nlRaiW812j09KsQsiMj6ttEjQ6tjRFlHpjk5JR8+5OjgpNcQuFSfz78SRP4Dq19q+zO8012exf9eLomqZFHUvqh13w6t2Hh7dMiZqr1ERy/DX9/viV795U5QOv7r5K6Je3VdteRGs83Omvp5pvBqnodGrCft5CjNr2VZRl6SypF6unukjJNh2HublMZVfQ1TdrFZqy/FeLqhtH0JkrAfO5Q4iKsYVQ+4uSJy3EuUF1WhuHJQ/ncqKejER4Kb6Fx/E+fmipbkUDcU9GHZ1QKtSk6WLDfdSCqsjWJQUgq4eZ4z3lqk/7brhH+iCujN14kf/5zCmYFbVLtARGqUS6pBSQQ+bcz92HXtLzgdERMFvYhy1SpH1cHmxdbl6liuqK4T5BSBNtVMEf3kuNSoeO3ZbJgUxbsKXPn21OLPvoMBybM/CZ4cjaF45Zkc9I9Drn9570ZJupYLb3FQt6qGvHnpZ7k9gPXZwBGmLfoju1hw0tDTL/TpLJ5C6+lZR2GS6g3yVMqaC4GnnUaWcOz44gLLiUqxPikCFmlyxccMPMO4RiR07jio1TaV4cotSRj+vGvu4Un0fj+qVusX2feN6NREkIxQFB1oQGeCCiv4xeEz0KtXlCcm3b28MwcnaAbiNjygIv0jBxW6ivkx7LIt0Q3WoF8ZaJuEXMgCnSm957qfjMnC2vQ89fW0KqK+Dh9Mo3tn7OqiS3Nis1N8DqrHmlmEU5Y9BIfkor+tEcmIc3tt5FGMxvmgoq0d1XSsmFfDdPzAO19vCcGZPnaRHoFhla9qB9gsKdUWQV7SCx0cVxOsGF48lks8sf7fEB2LC/R7pr+G7BMkhQxIHy6NWN6ZSrW5T2YboVQQkQ2z+m5PmjWB1vzuSN8J3VjKcXRLR3HIWdyuQ9LhS0Xj/9d9LiHlzuxHq6YpDeQWiVMsJDwtd3UShtrqqHm4Tk9ibe1jKUGd5FxYke+Po/pPSVrFc9fS0yriKkYV5l+HkuU6Jl6rKtk6nnX3I7kOvCoC+wLEGR9SECa1kznLF/GefyHxj/0CY2HO8TexBeJ6q0yzDqQnuiPZzlWNC4FSVpZtUqvyJwffAcel8lJw8KPnC84yLabht/f9tVZrVYxu2oTp99EtnXFFB93FUm65otagB8/raqEgsVHFSnZeq8D3ePnhyw11g/SQMTJV49iNxsbPFpoyX0O6O7BMC9fbVOyIgPB4bvGep8O5Yr4Ds2LAI6X/ol0rBemUE9kvpt6yVOs378cMG02xMN8cVVN7VY9//2VYn/SChe5Zn9oncanuXKSjYugqFKneeKBc7897sSzkmoB9tn2VLfKRt5HXmkXESUY4C32fqgxgH4XM62k6n33YMwDgI5Dup11JungESJ5+xv8dStiQC9R/h3fyaTPSdOILx1hbM8fKRfNiqbP1Wc52ooXOSlmpWMNnZqINJnpQXn0TS5LjsczzXuGY9UlQNd9pwP/pLc63jYWsgw47tM7Kc8pztcxiCmLumBUwLmBYwLWBawLSAaQHTAqYFTAuYFrhmC5iKv9dswhsewZUo/urEaOXfarWS1S92t14T9Ms4P03FX96vf9BBrbTXiztXWybe8tz1cH//b1XIK9XcyvWIcWoc3/3ud8Ef3ZkzZwQcJRB7Pd369euhgX2CsX19F0QArud9+K6lvr4e6enpiIuLE/Ve3ssIyHJlx8zMTHmXw7YkMDAQQUFBkozCwkK8/PLLEocxXVu3brWuOsd3HzP9srIsIhLr1q1DeHi4ROPo6DhjGCoC8950fK9y/PhxecdFSDkyMlKehSrAfCd05MgRvPLKK1PeQ/G9UmpqKp588kmkpaUJMPyb3/xGrbpWInGa/5kWMC1gWsC0wM1vAX5TuJkcuQu6xsYL3yNs0v8f54/1IIdb4772bu+cvsatvm48d8X7/Haifzowj+mMW9t9HcZ43vF8GOM17uvzemt7Tp/XW7MXp/VN94W2gO3H1y+0MW7Qw7Nz0QpXl3MLQo9006mx2cZxKYUpW/+2x1dSBq7Er+19btQxQebjBQdnjP5y/MwYwWdwkUqOdEY1R52My83zmfxdjqKvVl7U9zVuZ1Lsnem+Og6tgsdjrUhrTFOMR/QUKFQr6OktFR0JudB9kH1cXiZQaY0qd1QBpjKbVroT1dX2UrxzLFsgpGc3bJmi9Ms4c8/+Weqp7TMTgtGKd3Izw38Ef6nMy+el44sGwixaac/g1brLNGl3xi/YqhqnVQkXKTiqoFypQZ5fNkn7nW5LgEqDyNP54XkqMaenPGZV+2U4/mgz1ms6I4jjEa6Whm9qkfNUhi/9/SdI/PJjaP/woyn+xMP5/9JfeBZ9fy6SI1vVYZ5k23a57dr5KC8ChPT567ElEGgvnTovuAT4w2q2+ptzg1D2xx1TbkmbURmVitEEdrMPBqC6rcQKPrFMsDykKHVNulXuHtMq/k6XDm0vY/ul6wjT2FhSic6uGlHzpGKodgRUx50txzktSVLGWMbpqDKp1Z95rOvx5ZYjhvlLcPbUZy/nubTyrq1ftmFUW6YaOd2qWwNRXTKg8kdNQPAaxdw4T3QOjMk1R88lcOvMQkcv0DzhDy+0IkSBlq0K4uTWVXlzG56ER+pDklcBPq4KRnRBds2wemE5hvkpK1BdkSf1XreHjFi3XUvUvU5XDci99H+EIv3PrUZczJ6L2jO2cXR7Dw5b21EeU210vKwIdX7+oujKss5yR6efUw7O/8d6sP9YLPwnLW0AVXRZtumcvbKt6qk8Ztx/PlmGiOFKmSBxdGgQbZ6+WDCrWNLH9Ja+WkGv4rQaLuNk+d72UYVsCbeOulperjt6OYoSMFWPa2reho/rVgX37kZv9LMYrPw3gbH7h11RXt2BDcujca4h2qpeyptQOdVZ2X5YKfg69WVh0M1B1F+Llcpvn4K5qbjr5ZKL8qqpLwzY/t6v1H3jM+bhZ6+9I7AlAU3ChZ19/4Xmqkn4htwuz0E1YIKUhED5HJPu/Xj1vWbMWfkUHmoOxf6AV3Ayqwub1EePj490Sp421IxKu6IVcSUi9R/D050tb8aWVQn4oP1+DDcfmpI3hFrfy7YAk7rs6nNa/dg4aYPxEbQO6QgQyJT9rOtkCoY7P4FDsDeSUr8kz8Sywv6CYGmjWzxcQxywNWG2tIcMU6Rg82diEq1tnh476jKq2xut+sv7svwYFWZ5zugiNjyA2Tkt8Fq0QdT/9TXG0d1TJxOO2G/a6w95vzu+8n3seOWf4eMPVc4CROWZ5dkPucgrGIW/6wjqOy3QMWF7li2dV3ocT5g+Ptwdh093SV1gPdBjGf1sOl1sE0IiYy+7z/vRE1ul/Ghb8SOEVkTRdZEThrQqsFaUrzxzUhR9WU+rmxutE0wYhnWW4xE61rHTlSViHz2usU2zTjvr37JTHnLotfRBq3q3HqvxAst3UW+1PGOhUpPXbQLL6aTTMAIT3eHb7Sl1lWWOtqVque7XdBmIComVCTR8bipEp1SE4he1L8LbK0IUoXWa6J+O+WtMh77OrbGdMJ633RdF/XP5U05/c3ay9ZhjSNqXNiOErRWYOeZ8PDre6o87BIRZ5ktD49Bzcg8WuaXjePcJ+bhkHAvr550SWB1Md97Wn3lsWsC0gGkB0wKmBUwLmBYwLWBawLSAaYGrtYAGCE3F36u14I0PdzWKv9c7VZ+24q9O/8ObXfGTb8fqw2va/sPL1Xhjz8g1xTFT4Mceewy/+MUvrF62bds27XcSqye1Q1VgwqmX6z4txV+dnoULF4rCML8f0RGUtac4SCA3JCQEzs7OokJsnFCu4/qstxS5IZzM9o5gs363ZkzX0qVL8fTTT8spvkv81a9+ZQWJjf7MfdMCpgVMC5gWuHktoL8n3CxPYCr+XgCJCfhezc9U/L1ZSvsXMJ0EyqaDGQnqXKniqD0T6o/L9q6Z566fBbbeEyJKWZcbI5XY5i9dd5Eim1VZyyaia/1ofCVKUzP5JYBkVDmzSeYNO6xrrZa4CTJMp6T78K0WlcvLTYS9uB5e/xQWxKWBiq/XwxFyMSqM2sbZU9YE/uw5gg8EUS71x7U9AEbHV155SO9Ou9VKpNoDIRF9jm2QVrzT1/V2pvtqP1TBI3xHpWkq0tIZ07Ql9E65phWqddnSysnVLU2ibOfvpVQEC/OU4p0HvnPPw6ICHDc7SeKjqiXV7bqa6hE3JwbLHLyR2daMZYnJVjiGHhm3tuXaRX6i4CsRqP+MZUrXwce3hIkf3UbrASSVc7k8+ttFR/AjtYz0IaXWbev8lTIf1f245Pagb4CosNJPiAJE+Ytyb0Oxgsymc8Z6RoAm99je6bxazzN9rLvahrxAKFXnE6/pus2+xwuxyAjfKMu8029HbhU3Sk3x7BQ1Z8bLeHQ5CBzxRnHBIaviqAQy/Me2LSg9Hp7hAQoqtsBohst2d72Uuufl+rUbwQwntTKqrZfkjPXoHB9E2C2r8NZbr+Hb8zfhVGkekhTw0zs8KEtEcbY7Yd5YH1+l+tmKtMB+HK8YxcMJc0F1RYKA7v5BUs5iQyPgGBSCvMpS663Y//JFFCEhj+iz1npF+/B5NRzFMlFcnisqjNGRz1uBt7GAMASsuBWBCxXYeyhL4p0V4Y6F870R6OGBiurZqB4NhtdYLNraC1Fblw3/aH90VU5VhWY9ZpmqqrHEQVBJlwtrYu3szDRGseP9ik9xnDOTKvhtC56yqmdeceQqQKrPQmlfjGEJQlIZdSZHxVBR4FVKtka3ujcJY+5ZAgsSsMwuGIJj3CykBak/TzwmRBnY1cMRobMfRNb+9zE8axH8Pdsw2t+rVFxHZIolt1RwbVZKvxExK9Ez1CXtQ3CICzpHlXKpa59SugxAUEgEfMNnwQ3NGBv1wtIlT0nbSciY9bFRpVE7QrCJMfcidMAPB47+QSl2uuCeO/ynqNn3VQfg+NkGaQN03i/6X6l44z8/EmXy8pYGzAoMlvLLuuGpyMmBvm5Rn2bZSZl/L+65qwbnKtfh2OH3EegDbF4WpcDKFmkLWM+0MjLBvGW3+OBXbx3GAs8JOISqZ5/ViQ+OlIkya8fQKHpU09B6RslqK6dVWofGRuGlVDYjA1yxK6tFrlF92SPYAQ5943D2cEJkiBu4OGDfkKdShZilVDe2Y26iK+K9c9DWm4r2oToF3HaKcnJdc6fKr1mipst+bVIp7pYodVLmLxV23VT/Wl7Rj0cecsBg+YCcDwhuR86ZHqnbFUMDopTu6emJbyXOl37mzYIiuXa0u13U09cqReHAHjWpot8Jb2fuhZ+/RfWfqqmEbXccb8eZgh55lnkR1ah3LkB8023wc/HHgeISOc/+dm6IK1atD8KuA82iZsryIc4nVcHBOVJmY8O9sXvn+9KHMI90n7o0bZZVpZrPRsdzXmo5Rbg8IH2Cj6eTtdxz7OPrtgWdk0pNNjYO4cFzVV7nY8ArHCoHcLSxCPMTH0FJUaaUl3Vf+h6KHXox120pxgZKpYywb6ZbHhIu/S37Vt2/8HlYZubNuVPKLPtz3Q5zPGTsbxmHcczRV1mEyJReHDiyR2DJv342UtUHYHCoG5tvDcLpHFWfVPm3dey33R9qQf7rmUhKuFtB4WdRUd8jcTRUlUrby3BUfyZMzXLVreo3+7fqulKJTo8PvBYFoeBEu8DRhWcs17Sirx4b6fu31ZVZ++eMDfeiobJYLul+U/vjlnDu6ycyMeKsJgqomd3sP+r7epGh+g7C1b5K+ZqA6VN3PyQTnl49dUzqJqHUvP4gzPWesPQvShU7VgGr7WrsQ8VuLotIWLhkbFi1Cx1KZbkHEWvDcHJ3s0Cy5yomREGFz/+1u0JB5V06Kic7Byp164ABvL5rt5zjfyxXTH96lCsyS8uQrMBpTubhSgys24Sl+Qtzd8J+Ba5rhXQqKi9L8BJl5ZpzWZJPnIjEMYmTm6OUD6q/FBRloRKnVFlzFUVo643VDtOo89fe6gECAx88Cq+YDEkP+1iWO618bozLta9HJjksiAxFcXUtlgaGCNxLW/FHtWWqKL+Wc0r26ybG8PzCxfBTH7g4pnw5P1v80S/d2pTFiKuvwGYFeu/qKJQxAu+t21P60WnnvnbsbzmWN/rT18ytaQHTAqYFTAuYFjAtYFrAtIBpAdMCpgWulwVMxd/rZckbF8/VKP5e79R82oq/Ov0F5eqdXHU3VqT7wN2Vmm1X7rr6xkCl3+0HLaILVx7D5YV455135O947ZtqscuXL7/kr7KyEidPntTBLrn9tBR/dUIoDEMwme+RIiIicPbsWTQ0NOjL1i0hWr7D6O3ttQvUWj1+hjtUXybwq99F2ktKVFQU5s6di/379+O3v/0t6uqmrqhnL4x5zrSAaQHTAqYFbi4L8L37zeRuNsVfrq+t4VxtZx7TGbe2+zrMTOeNfq5k3wR/LfY3//8cWkADZfaSdino93LBnZkGv/bua5672AL80DyoloGd6aNtWcUIfJOXyHLbF8dg/4y9ZZjZuGlAwhhqpnsb/dnua/iAH8c9FCh2reXBCBXa3uvTON68MXhakNaomHk5aVmglgq2BVAI/F4v6Jdp0NCvPcj4ctKoQRSjX2Pd15AqYYqH7guDn6+zFS40hrHd1zCu7Xke24ItGt7VEB3Dcr97rEd+9uIwniP0O53T1zTYTViIkNCp7D9IkMjNG/Hh+++IsiAHcE9vuBvVrU2iTPlvO17Ho2tuE1iG8AZ/jgFRcFTwGqFf+jNCmMY0eLtkiPqc8Rz3ef9DxywrKeSXXABztc31MtQEEsP8FKzZ/xZWLPW/qBwR+OXy0GfvfQAT1TVIjOw+b1cHVBflwghh8bkIhxrrpgafmSZ77QTP27oI53Bs3uIJL6UiquEvWz/6uLy1UIDK7Ar7QDHbGz4zHfepmHi67LAcE/7Rju3LD2KeuwjeJNR6OSAvQXvWN3t+9RLi+l7XezvL2R/lxdnY7OGNwYgV8Bluw51LlyMpKlaBlg54dPXdWLy+FT9/P18gXy6R/u6RDvwgbSl6Q8PRv+wWNZNf2U9RaWkqr+l2nLTYSKc18r4voS7zuKhaL7/v79F/tgJpdz+AooMHxIvO24wN9wlsxfZIg/EJCir3CI1E8we/w9NOrgIfVyoAMSxyIapLhzDhuhYn87aju7UR8+fdjZKyTwQkHqwBfHwOXVSPYwMVEKyA85GeCzC4Tqe9LdvTNw9Y6qG969fjHMc5M411Klpz5Zm0na70nvbaqNDYlXB1CkZP77RLqchtCAXaOrZXI3O90VfdjwlHByxcqiD4E41w8ViilgkrxaxYd4vibXcZvJV4QqBvpwJ4XZHs5gwPbyd0dU9icHgcQUrxd7B/HA8sHIDrQIOAcvetilFA6wB8PFwRHjmGoLBbcOLA+yqdY6DaqbPzDslTKoSyX6DKrh4rlKul51luwlPS0dNSI7BbnRLO3BRwN8ISG6V9SvFNkXJINXJC61SvdBtLl3KnJxfUdrVJO0Tg7qNXX0RiYhpiPNrQqSDbU9nbwDqwY8dRPLnxLuzOOqdUeEckTQQ356c9AqaDirmZOQXWNpFtYY9S4K1ucpSX5k1tPZij1Iqrz0980Aq14YGuGFN/RZYpaLR7VNls4UrMCx8S6NenfxKjvhnoH64HelzgryDnvr4u5J05CKqWnvpA5aVHBtyUaq+byrbEuEC0jPWjq3ccHo7Nqj7cAn+XLng4jE9pG3Ues5/WwOJ8pRK7WrXtH3e2SvZTBYNt8/7qChAETvH0QfXYLAyiU2DKM90dGHddBu+JRgREOyJlwW2i9EsVWS+XZrh5OiBq1gqEzIqD13gXTpf2Ie7RezAY4HQB3FUQOVVSmdd3LHkcvhOl6FPfQHi8OLZHbEIQvWVsQOBqQr90vS2qnVVArAYveY55QecffCf2Hz4p0CXb0sN5FviY19jOhHuq/JgcxuncTIQNtiNGqXi4RCYjxu8s5iZtRXV7NVLjqnDf6DfRVVSBwcFdOJK1VybiUBGVfSshR06KyDkPATNu7XyDytXHDkv/osupvsatcUykxxwaAOYxwdWMufcq+DhWwdduatJCubVM6bLPFRP0xKnEhHXoKFRKwb7+yM3abp3ko0FM7xgvjHRb6jTtRfi3SJVBjp0e3RiN8sYReR72aW6zXDHPLwP5+aXGJE+ZDKDB2KqWC+MEDf3yOSqqlNS3wbE8vHHmCDqHh5A82w1LFrlh97kuLNy4FQ6R8fjg6MeIT07B3WryyGEF8/oqf/BIxqYIb4llb2WWQKisT/wR/K1RYKu3t7eUT6aHYwl+vGF5ZRtFR0CXx9oOpep7jt7ndU6CYJ2j27LpKfhNlgl43+8SgtKaVvSremZsfxmfdhxn8J5sjzQQTPiXLnjNFnj2dyiV5jKkLnBBQtx3pI364RNJWKfg4Q9Uu8mwxrToePWW99Xx6zyPTbK0WXocosdNrCu2jtdol7a+QdnSbvxbaOst66Qcc7IYx40sw1T+zVUTHThpzG1iUsBf+tfuyU1rEBsciyPLlsEtPweZdTXyNxXLz0zPYTt21PGZW9MCpgVMC5gWMC1gWsC0gGkB0wKmBUwLXG8LmODv9bbo9Y/viwz+0prldZPYcaAT/j4TSFbvwq7Evbu/Fd/7/xqRV3pdVq6e8dbPPfecvFud0ZOdi0eOHPlcg79MMt+VFBUViTox1XIJ0P6lOoLLu3fvxrlz5/6in/MvNf/M5zItYFrAtMDlWIDv5m8md7OBv+ozpelMC5gWsLUAVfOut+MMvSt1hNpMd+UWOL33LVzK3lwupPNs5hVFToDS1tlbkt7WDz9cX67jR2/653LN/P0lu3994ydX9HhvvmdfafeKIlGe+eF/Jsf6b7zXtdZDY1ncve+ncmuCF7zH8czLU1h9reH1mZJ80TX612H0vlbA054Ju1DB82qdAGAK+NXQL+PxKLWAOoRD+NPQL7cs2/+1/wOBYZwSk2TL8y/tfleWvn7nxEFJCqE2WzfdpAve+4VvWJad0svd6/pmhO//ePynCJizB7UKmKHd6YcgHR1V/Qh7/HdNGWpeeQmNA4MKrLHAWGvvs7TBZ84r7rFssO2wddoGnHTA57R1jJ8/Dmr1deYH00KAbCbHMAPu/TNOZCBks+JWR6uf9NAiiVLbRMdPm/xT+c/lp89dyfbDU29fVGb4XIT5dp28se3VwF1rwGXS6SJ68lFVfFrKTXVzB2KX34HM3j54t2+w+mHdCkxNwa5NC1HWewy35GRLWL3sOsse8/6OmAQkfvkxuVb++jYB3HhAxUTvlAQcev/3Apjz3JollnLBc1T9pX1ZXmMUiFTx+ksIq3wN3/hqiBX46qutRlNpFYLudsLYnTmMAgv+LgkVEa/Jsuh5Pa9K/WFakzLWyHWWIcbpkhiH5zcmyLlL/ccyMl0duVTYq7nOMswfVaVtHe12OY7lxtbZtlG0b5JfrKq3p229yjFh60u5xkPNuO+RcPjcFYWjn3SI90VpJVh1q4JN64Msx7NcFMLrLRBwea5S8A1yQYtScHVL9xcVWKr+Mr/fOdONtqoFkj+v71dKtQoKdXNReds6qhRL37YmhfHrtp35TbdFqe8SstWOZa/o+C55MX17SgbGiyalPLNNYP47rkkUrwTcWO5zK0t0UCmbPNBtUWGWWpFA2co/Jk7ak4CAOPE7MetZ2caGu4MAcf9omhy7jLjBz9WiGEoYl44gIB3TGLh5i7Qlf735cSn7YecZPcKffZ4p4tfN1UVUkVPVhJyta8IQ6ZqHXqWAGu2vbDcoUaGrYUSBjH3IVfcIj4gTyDW9b0Au+k8WKah3BF0RDyoV4maxfZdTAPIU5MpxFc/VRXuDACYdt2GqLNAlLfTGe9kK/s3wF7iTNmJ/w76W4K9u+wkMHlbqnz2jFiB0U0AIbk+bh70Ff0B8xjxgIhCDzZ9InKfzFLQY5yb354nuxix0DfUjWCklV3z8C/HDPo82SLr1+wKDE3itVasbFI2MiToxPem+InDp32JpVKioI5/Y9Se0NVYh9tt+Eo/xP5YTxlPTVo3o0FhRkrVtS/+fryqbq/6Kv2TVTnikb8BIcju6Cz5BbnM09pb9WqKsa1DxqH5lZNlBScezX/4HUZjdtm+n9ZavFRfIvu6H9IXYsOf1LjhBiVCpfglD1W069jNG5zxuOaJ/1rM9O38vJ3T54wGv6XFyxHnFZJ53cazGucyD8uMx7xWmyoi+Z9950Jx5Tbftowop78xb7v/V3d+X8zzmvfsnToNK2uyL6Jjm4RHLeITH9DddX6vrKv1px/KgHcskbYvIOYhW6rer6i3liXal4m+2gslrXVxR6VAtkC8BVNZvo3MLuFXS/9e3PyCndRm1Hedz1Qlj3mh/PEdb6OcjaP3h3m3yTFUjIUpNt8p4O+lfeILjPJafb28MkQkAbDMYF+uXrlv017j/Xak/SbMcpO3SY9Wf/i4f//pmhfg1Qr9MJ+sC49JjLsbD+Gl7XQbYV07n7P1N5TAnCc/EJEpaqLDMe36QfVzGiYzHaV44doz14rcew3KN9b1YKSeznmu3NjUZEzUdeEkp4eT+y89ENZjXvhn4jJQDbVPtX2/5LB0dHdb2g8emMy1gWsC0gGkB0wKmBUwLmBYwLWBawLSAaYEvrgUmR/o+84f/rNPQ3OGAF17swr3fK8P/vNeIqobzL/3sWIbX6Id+GYZhPw2XmJgIgvRX+nvxxRevKHk//vGPrfdoaro+3ykvNwEEfrli1F+y4/Ppd91/yc9pPptpAdMCpgVMC5gWuFEWIP3E0ZdxBKb3jVvbfR7rH9Om96/H9juM0HSmBT5LC9wIgIYfRgkcGj+cXuoZP2u11kul7/N6nTbmB1tbWzMPtNrU1aRdq50yLNUVterppeK6EuVefpC+ljReKi2f9nWtoPtp31ffz14++fv7i43tlRGGs63/rIdavUzH+1luCQf19HdfVRII4SxWUBoVBANDl6N0YocsYW8bGeFD47LNWnGYoF+MR4zARZ4BK0TZ0qgOqPdZhn/w4F3oHlAAe3EZoieVOu+SlTit4LVgR2e8evwg4mJnY//ZbFlCm3lBZUyGo2ocQTcuiU04cDpIQ6f5SLbFFlSU4/LbGUpB+ERNlb4s2/QXnkX5jhJERQMPKVilaDISBVkWEJQDF6apsKlR7j/UUo+B3i6BsHoGumV5aoJ4TJcuG7qOEsLh8tvaefn5g8uU2zr9DGwLopIWobO5XpT+2CZRPZhtlT21aMI9Y83j6G/rFyDKnh/aLnFBBzy9nFBcYHkhSfVj5tn+og9tk3JZx/p5bT0znbaKr26uwajPrLL1ekXHunzNFKj52CFZTj1WLVW/bf8uKT9cyhuTTqg6uRNRAd7waawTBenF6zpFvXuwuQWPprXLIPXPRyut0bM8jAf6ombxbJw5cByTtXVSzghHGv1plUK2AawThz85KW2BW+oQms/WW8rG7NlImztfyisBvvxzo+hboABFrzC4K+6sWSlx3hHjivHJZ+8AAEAASURBVLZwlb5YL3jurMVgbRKSg0+i/rQqP13VAlcOdHTj1se/gpqSXPVMDgIKvv1hpkCg85euo1Cx3M/6EIad+JhVVjVZw+mLdi+nPhkDcWKAbX7zOssBfxrUZf5VTFRd1Oca47LdZ52gTblMvT3Hdq5c2cJW0Z1tGNVCqZjbWXDKXtCLzlHBt6O+V6n2uiA8YJZqB8aRO+CIIJduTIxG4EylguBWeKK5YVyVCxeMjI4hOtAP/p6jojjbpsBfH28Ffc9doIDFHKXePAvDjfnwmnRF++AQXH0csTgmVBRJWUfZvhK4o6quU3auqHhSfbevugrB8SvR3FSN+AVxSAyNh4sqnf7ePqhRapbP3fuolCO2Nbr9pbollS5PNdZfZCvmAd28wShR+KYtadPj55WfqVrLc7HhwXg1MwtLU9ahpCIXKSkP4r2dSglYqWLmVViAZKr+UqW2pKwUgQvTRLX6Hz9+RxRotSoon8tpsgUjk0qpeKQGC0PdMe6symp7n1LcnECuane6hybgF+KMIEelFBzgiKrQRZjn2oSx3jIcPd2uVJKBtGWPKeX3Agy7OSIjrB1h4QqurVFqn44WtV5CzBE+7VgZEoCi/EqkBIWioqdJKQh34+GEufikUCkJK1evYEyfaAf88ViJtKMEBW8NnSWKoOmLk1B1rkTaCX8vb9wXFCbKyScbm/H8/bdj295DKn+DVB/Vg+rmNulrsjObBa6kcizVhVfEeMLNy1OVhxHEhNbi4xOdoup75NA+UYAmCNyuys/yhHEcOdsOqiBvWhYlir7Ro6eRV94Jj6fnwkepJofErMTJ3+yRdPM/hqUCK+HLnr421NWUSr/epJRjH98UO0UVuMshGcXtnXjnkw+wLmMQ1XXOuKX2TjjetkyA6oGCg4hKv1NRl+HIn+OII28fk3aqS3UHx3MtgDchTb1qAicqJPsGCKTKtBDy7W97Q4BuquvenlCI1/Yex6qUYCm7VJll3uv+nWEIk76+r0n6La16zvNsK41/u0y5pp5XO5ZD7QidO7qmo7Y2V41PnrCGd1B1g3V2xYJANKo0JMS5o6PTEofuixkHYfWCvFIMRDSheodlGcC5MYEoqJz6QYTl6uvuX7LbpjEe45iQ9ZftuXZfXfM4lqnxyEsH9yDs/q+BbXJpzgnVj4+Liu9gZzu+HpsoNg2MjUdxXTV6nZ3woBrnpAaH4v1Ci5oyxzXa6XEBj2mDcadxDHnfjVlONRgaU22sktTWfT4VtfmMdyW4Kji9XxSCdfvJ8YqtY73nM1SWDaCkaQ52ZxdaV1T40u2B4Bihsbl6iioy46BCsC6bPGbZqKotVGWuVNJCG7JfHBhLwycHCqTN53iI/nSesrykzL/XqobPeLTTaeYx/6aiOjpVsLXrV5NlSuPjwa2/UvfleM7dP0ipmPfjtpUbVN/ojuWRCUhr6cKx5gYZN1I1mWMrjqUIjm8NiZa6PpaRgQQ1mYDPSXey75SMu/S99NY4/mRcup/U7av2Z25NC5gWMC1gWsC0gGkB0wKmBUwLmBYwLXA9LWAq/l5Pa96YuCYcXeEWPXUS9I250/SxDhYqMZgey9+10/u68Vfa1auHozkjePXDHry5px2fqNW4+Nt1tBN/+qgD//5qG379Vq/4oV/TmRYwLWBawLSAaQHTAqYFbC2ghV9sz39ej282xV8T/P28liQzXX9RFiDcRVUn8yPi1WdrxIYH0FdZdNkR2LP1pQDcKwGDo0PjLhv81ZDgZSdeeaSyqBFsuJKwN8qvPYj2Rt3rWuLVEKEo954HoIzx6fywV0aM/qbsK+jOCCdMufYpH1wK+tVghr1kqcdQEEe5wEuEz5qVqqU9R2iE8BlVLgmVENCgXbvHenCk46gECdrihLJDObKvy6vx3kXN7XBRN8xvb4GfAmt71NLk5S0NaFegzPP3PILdZ0+j6/9n7z2j5DjSc823ve+q9t6jvQXQ8CAsQQOCAM2QnKEZakZHurqanZE00szVHJkf2rO7f+7+0a5Ge3U1RxqOu+MkehIkDOGBbgDt0Gjvve9q73vj/YpRyC5WG4DgkOBknFOVWZERkZFfRHyR3fnEm6OjDtjGqHxHZUMCMkYwxlU92Sd3PPcqrEpEkiA+wV+qP140qL8xX2BiLHaPzODdyg4BM4+lJCIqdlxgM6rzMR/hnFEPfwdUbQmwItJLwT+qXNrCVdDQLwFdvqrbM+3OK7ud07O/se8RmgmLSRS78jevUcM9znnSX07D+E376811vzWmIbBC5cOuqRJ8+PaA4xBfk36j8w5g5DjgtEM1ayOkpQ+vdr36uHG71T8PyY8cckCJVM8drrwlKoCu6mzMq/eNiyp0nPOWbfRW5Q10F2VhorYeL8Ql4Z8uncHxnbsFJM8sHEdETDbgPoOui2PSnjE7jmJuqk6UlQm7HUvZJEDQwOUyPDbriQ9ffx+RB/dhtqNL2iY/409QEDAEjz9+Gr0XbyBqzz5s+uorIHQ8G9mL9FfS1LvW/bC7NU/GBBVn3/jlv6CnyCYAOFUer6lXj480tkk7Rxw7jqMLi0hScOCmJm909xcpgMlfFDAJXmmQjpBU6c2fSD9j/3hx4Qj+89YvxARsi8HuNrTV2qFOAqGEzoxtpMtxtpnz7/XGk3N6V9CvMY2eM9l+q/lT2mg1QJd+xlXgH3+5ntkOsJhKl4RCI59KQMkbbziAMqr2drR+UmmCCxQ0lMzyCa7mxIYgNswbIUELGJ2aRdP1cfT1TGNxaRq5BXtRo3wDoS9/zyV0tEwj0g+4WjaG2Lhd8PLow8MFwfAc6UGs9zKmR1txq3UM1lBPdPRPiR+taZsQG7zyWCqmd4ag4r0exAX0irIm6xCf+iwulCpQWRHcPl4WXKuulNfXnyu9hAu1t+AXGIjwwGCkP/41aVuC3tlh/rCNqn+a24YEbNPjiXbfnpEiwCrL5rXS9xbHj2E+MBNJWUWYVnXN3vkwwpoW8Hb1RVlM8a9v/juTC6BH4LR7xg2ZOw6g5KM3RE3WZ3kIew6ECThKH2pcAEDQM9R9Djea7P021NsdkVEWAQUfyVTgsgIBqdga4t4HJcaJhdk5NI0sYZvfoNjKPWSzHLd6juHMhUvSJgRrK0fGMTOxhAV3IC1YgaMKDuW8c6uiAaNq0QP9Ocdu3bgN38rIw5nleni7xSIuZQE7C78K74k6pdA+A0K/TPv/NdXAZ2kZtuUF1I2NC/CL6Sn8sOom9m/fq2DtAjQPKPjZKwiloVZsHlfgdlwOhpS9Hir2Q8n1O7CoX6AH2sO94YcCdMZPyxgfG7fLHxOO9LMEoqe/EdfrxhT47YtZtQhhXPlzgo+8js1ZERhvS0BYWyR61Ov4HvffibT0Lrn2pIwAAUtHVD1D3cbgG2afE0KjE7Bj97IsXKCC7ZOP2PDGmxViu8ioRAzZwrHgBQylKX9yuwJBvh/g9OURbOmKRlnXSbRcuyptTJ+wtahHgdyTAgH3bZrGhV91CBg5rOzBee8bRyNRrtTsNbB5vrxf8pa22FWZCYE+viMEu/JjBUQmdK9BXqbV8xbrmZZehKYG1+NZCv34i2Nb52MUVdQvlA2JLyScfO5SqeM47zluDJdhbNYbwVsD0VZ+Z5EN8+qFCbyXYUhXb4mi7RkmluYFzqbqMdV76RNuNF4Q6Jf+hDC/EXBlHmcfptuax3g/wg/HXmddmQLdw7H/iWMyVjkubXOzct/x9Se+gihrKD5Q/ZCLPbkIifcW/FQN3ZmjWaYRNKateT4uHpryCEdMyDDalOqxBmr1NQbF+OBlj2/BfV+6qNGzHFeB9cy1AKFZX8HCaI+yS7cjGeceBp5/YMS+rw/SL0RYB2VMMW48vlctcpgT27A9uJiIfuGjt17TWWSr+5COfFIpnHPhH0FfXhO3nLP0ggamYx1HRj6pkKPnXPZR2q2osFi9UeCiLPyxTU1gpL5axvNfFW5TYHCEfD5sbpBTUx2G9wrM29jVjvzkQkf/pn93DrSBvgfT7cE+ercLdZ3LNX+bFjAtYFrAtIBpAdMCpgVMC5gWMC1gWmA9C5jg73oW+gIcJ3AbkQfPgJjPpTKz/WVYrPzR53LutU46Oe2Grv5lNHXaP9xnnBlMC5gWMC1gWsC0gGkB0wJrWcAEf6Fk8lyG1eJdJl4t0gR/V7OMGW9aQFlAq/7cqzH4emk+YB4dmVKfO0pX91re73O+u4F+XdmJD3T5QHitNtVQjav8znGTCoDcSHr9INk5/3q/CTQybFRVeL3y7sfxL1Jd1roeDRHeLThNmEErJDqXT+j3+QNf/4T6pHO6L8JvDVi4qgthICPMwjR8VTsBYEIYzn3aqCSn7fqnSX8s8IyGXlkGbU3ltvamO+APYYokpbxmm5rG/l0HRG0uPCAYg5PjAnFwbGjAYmhoiMU4glEVzxHptEO4tVmpUxKQKys/J6+yJ/jFV287hyciN+GnpZflNdnDVaPqNegtAv3qdH0ebgKW9Q3dgVAiIwsRk7AfcQUKsFOAIsE6AmlaBVbn5ZbQL68lLnyzy+NMoyEl7i/MTgncZPRHGljncR16L/RJmzgDSTzO9iJAdaPhCrbGPuXom6xHTvwOh8qdLktvje3sCvrV6Ta6JXRoBDgJ/TI496W1yjPaxlU6gjxuSvmvX8F/i0vq9WKJf4p/LvmZJCUkXqtUmv1mY9VvP1GZfndmFl3xCsYO90XLaACiduRht4IL+Zp72tzf3x/eSvGSisEXT30gdaVdShtOKjg4HTfd4hCStx1/ELoE36bboorKV89TsbfuvXLMnLBDgExDqFWPBcKS6Zt3Sx9gnY8lp4tCJOP52bOjD3UdkwJ9G69TK9jqOGfgNja8ANEZyQroLMRvf/gPK6Bf5mHfXGvc63Lv93YjbaxtRBVvKn4HKsB1vXzs1/Pb5mRcsc6E9HJyAgSmNV7DvrnjAmDztfOEzNj3mdcI/er0BOv4IRC4NL9VKcHuVUq1NQpom0Pm9gNorCpFhMUDNsV9UunUK/M4/LyaMKEWK6REBaNBLVLw9l3GpU5vuO8MlDbPiPDGpuRQpZoZqBTC/RAZq+DetlL0XugHYcjBCU9R92UddicHozAlD5crS2URCVVKf33qdQHbkpTfIqiWdPgr0r5sS6+Jc7h0s1Op11ow4raMQA9f2JTv5LVWVM1iWilE73j4qwJbEuCvuP4mbIgWfzg1MYrE7G129Wh/d3hjDpWtjTgWnwT6Ovrer27fiZKqayi0BqNXKchvTc1E13KEqHjGhXghJfshJMxfRGaej6i98uUuJxWgSVgyPNoHqQUKAlQAb3iwL9wTTsDN8wIWBztQ3TYPr5AMdc/bB9+M5xEXq9RBlQowvGIxndsBtIwInCnQpccywpQNr1+34UBeMBLjwwUwffrgq/AfbBZQkgtFOhbn8Vh4NCxKAfT18iaEBs0jVP0ZXNVRiQCrl/rtKWmD8mYw75aL291N8A8cw7RvAVqWyzG0bENmfAjaRhrhaevFraFhtM6ptH09OBwdj6nwVCTGZqrzP6oUuq8hNztQoFxCpGEKYp6d6MZkiz/S4hcci2WeUsBqRVogovqn0TE0gyh1HbXKR1Bplv2MgVvOF1HZB+E3cxo3Z7vQPLQk/T8qzO6jo63z6mHJnPgE2iRqIgO/Ol8lSqweo7cx4XlU1JJtBHkL1LwxOoj2jgHsiG5E52QEhgbb8bDn0/hZ9y/x7Se/imnvfMTFFIqvSUryA5WmL16tdvgoo6KuV9CziApslPagwrEOGvDl3zBvnxx0qA9r6Fen01sCv8OqHhqWdFZxZbqntlgFeNbQL9VoUyMsqs/mYVesTQHMHgjxfVKpJN+UPpbqvh0fTZ7H9r1BqK8ZcfgCfU6O9XODF9QbCNQ9hrofZ9DQL/efPhiO4k0BaGi6gbkMBWh7BmH7rocxP2pDS4sdcCaczbA5PQAxalGAzk9Y+Oyl03LM+Yu+qyDXCxVXr4kfJuhPlWQdNCDM+x+Os+9kF6JLjdtzY8OfWMjEeZ1Kv7NzSiV+elGKyI6YkX5TV2u/FxkcGV2x6Gx4wB1n+s6tmHOZ0Qjps93Krw+Kvdk240op++gzYY43Aui6Gu8reB0pW31w6aJS/I72cqgd897m0L6/FpX1oZRJ+AdbFXD8GvSiC30/of/WIahcnNOLH/96QHxxfmIhLl140zFnJQbvE3icb9Ho7qnTVVmx5UKbtBdeEeXxc+dOwfb4E4hWi3CalK/e6x+NkGg1F0bG4eKeHfjNb37mWOilr4dzrdfRE0htbkK1UmOnevBqQedhf2Lbcsu20/Gr5TPjTQuYFjAtYFrAtIBpAdMCpgVMC5gWMC3waS1ggr+f1oK/m/wLPSXqf9Lpv3P4l9DvzJX/A26L6h9TZjAtYFrAtIBpAdMCpgVMC3wJLMD/vz9IwVT85ZPhT/f59oPU4GZdv9wW4MO/ewkvPxWFKKUS9u57g/Kg1Qj9GkGveynbzHNvFuBDXD6gpuLTetDRRs6gAYf10t7rw2OClISL+erae+2H69XNPL7SAlTRfP+n/7gy0vDL+ZXzhkOf2P08IeH229fxV4l/turrrHVlCfdsTUrGmeul8krohqZPvodJ+ysNpYri78gnwVqW6UoReWx+Fr2DSuUurQBJSiGSr7S/csuuEsx+zbG4Vv8mHLKamumczQ7tEKxiPamsR9iS0AcD1Vf1/qGj8/CeysCmoEEURe8RCPlvX3oG56tqJN3Jhlp5JbdRkY/nJegUGVCITduLBLSh6qoGXZxfBU6giXXZ/DcFCvzrkzoYv5ryFUSoIBoGDT8Zr12D1Tyuz8F9HdJfPYjhilb9E0988/vYVLQb/soOJ0vfdMSzbP1qa0ekYWcj/s9ZMdWQXXZ1v+APQopUFzVey92qgxtBV6o+8rXyxsB2fbumEtEP5+MRv3D1WvhWBeFOiNorQSv+sRC5sICSoAB41LfiGWuEUm1VSq8X38F4UwuGq+rRPDMl6Z6IipO+8sqho+jwPy9zNO3t5eUloBb7AmHe0err2FeQjYqS2wJlsj7RCiRkGxP0Lfze36L2X/5vUSOl2qNWu85aXpL0rPOPaqqxoKAvhlcOH8Uv3ivDQ9u/7VDNlAPqyxn81fF6y76YOR2Pk+d/qqMcW4LP18uuOsAqIwDmSHSfd2ivjc6BtCX7y9aUDIGpiv38UVS0zfHaeV219JdTHXAi4yY7p5Wy8T6B7Qe72xEQ4ikAsE7PrUUpchPyJfTLwL5PAI1wMedO7hv7JdO4wxcjo+3o67+lxs8uLCpx0+ne64hJ9kFiSDCau+wQYWdzPwKCp7Ggjnu4zcFLcXmlVeNYmFCKt6r92e8DPRuxOOehQL0JzPnOo7KiFDF+3vD1dUNtzS10dzXL4i+Cy01KAb2pv0d8Hvt431S4lPH+mbekvxAYx7KbKGK211dg/7ZZua7kpDRs9vbFreAwzCjAndf63J5DohLsvmNc6pKU0Aa/pOcRFAiEK9Xd62fekHLOv/4aYqOSUdN8Cz4B/ugeGZbPMzv342cXP8Txx/4r4vyWRGm4TUGwMx4+CAkfQkv7jAIqB9U9iBsCrW4YiQxA9TW7T8tVi9mu3BxzqLsSGCVcGKLAzU4FUm5JDUGy7zCoGpsX1gv/nP+Cj977ENvy92NR2YeKwQyEh7ckRqq/GB9GslIoLq/rxeVyNWhVaFZAb/+CUmQNjUByzFF02mpQ0tku/pxjPT7GE56qPSaml+DtqVSL1eKVkps2BcHOobm5GbtyQzHjVYCAhRuovq18iYKObzd24XD6f8M7NW+JejJB4gY1NocDYxE/3ISKgTmkJCYjPKIawQokpg+ij3f334KIhCFEeKhFAJ7eDqh31roNNR+Ui7Iv66zBUcK+bN9w3wBJy8V/1uQctKg27Rscc4yb3c+q/jN4HUEe7ogLUeq9ynZcxBKWNK1AZsA7rBiLvrGYUBB3vVrgEhO1RwBelk8bXKkaEqh8m1I9xp5NMv7pC/19LbhV86bUP1rZKNrd/me5hly52CM61Btb1Jx8peKkA3blNeig/VFd9cSqi+UIrrtn2BXu6Q8YuLiO4c/j/mjF/QcV8a9fXbm4h0DypRtDiFdvz2jsnsFyyDTOlZSKwvCcgtUvq2vmdfZ2qUUA6v7dOeg51BIxB9uEXYXZmIaqtlQz3hzrJefenDyJ2OA2XLvRKWBxXOrXsDRbI8DtM5ut8N7+HYz61cocTYXgtUJq8QtyP8D6ldUNrpqUvof3IMWRMTLn6IQakiXofaN5EoWHvyYq3VMTNtQ0dCE3/bgo8RNALqs+jYNHXsTuh06gsuyc2IJKzV7qkmMSd8tcH6XGfOnZN8TfMe27r18CQd4OZXLO97Qf21IHwsaDalpi/fOSvZFg8cZ71/uR7eOJhv55URoOi/RWasMRaGyeU/3vrMxZVBK/oXwL4d7Tp+3K0iyfc878wrzMjQd2n8C//+Zd5QN95bxUAuZ52F7csiwGXx83pY79yXtOXcesgHY0XbIryRME5mdEqaSfV/PJfEAD/CN6Ybs+KdevIWFvqxWWOXu5TLsYtwXpfS3wfnI/dkfvRGtnjePeS59Hb3V/4rym9/Uxc2tawLSAaQHTAqYFTAuYFjAtYFrAtIBpgc/CAib4+1lY9f6XSfB2sfUUZm1tWJyfUP/n7cGCUgL+rD7zg9WYrvmlKP2a0O/9b0+zRNMCpgVMC5gWMC1gWuDzswCfETxIwQR/Px30y6eTJvj7IPV4s64uLUAFzdc/cP0wmA+CjdCUqwL0Q2FXx8w4++tpN6IaSFsZbckH1EbojbDCamCtMZ8rm3/rjxU89jFs5Or4/YhjXVkPZ3DpfpS9kTLYTz/P82+kjs5pnGFM5+Nr/eZriDcSqK6YpF4R/pXn3VbtA3cDCW/knEzD825EofXbT/8A3Qp+MoKkrs5BqFXXs1O9Kp3lv+p/BNWwv6KasIjue6uVRcAzIcUm6nBUwy0+dAKzkZ6YaO+RU2o4kMqZZ65VfwL2M9aLcJAGY3U8lQO3bf36ClBSp/vBHyXhooK9dKBP4GufNeybpF4PT/VW/t5JdcE+C/yypzFZPoWQuHD85NQFUQkmtNmiFGBvfPyqaF0e7UGF1g/PXsJcVC+WRrxElVH7DNrMVSD0qyFQHtfQS9F4EeJSUzEyNbim6in90sjIHQVBfY7ZxoEVABT7Kz9aiVurNDK98fw6v95yXD9lOYZjkY+vgLP0cW5dKaYaj+t+wbjt2X0ovWGHAjX0rOtkzLPRfWfol/msSumTyp8vxE7jR6dqUJiWhLdP1wm0zRvHSC9vXFDtLK8IL1OvhvfxwZ5H++AR6I5k9Up2wpO7cpKQnRCD5PREjB17CL1X34IlyA0+i8toUbDn0SNBaOtYlmpq0IxgOJVYGWhTBoK/DO6+YaASfUTcDoHTGR+lVAlbW5uwMyIalwJDEZSSjeX+Dmm3vtgYUR50pZrpKi71hW8JgCwnU1+rtUlb/x2VaqbdiB9jH2DY6DwqiQ1ffn5+AkdpOxkOudxlfyGUyLqGxMQjT0FgepzqDFo1Wf+Of7QIoeMZyIgvgbdqIz8lcHF4Z8IKdU3v6BRRGp+dH3SMDdaJ9eP8OapUep0Dj8dH+GLYNiNtyQULhYdfRO3N2/COsYPdkc/uRdpMDwLclYp3mPrDxt0PPuoP0oDEYkf78/X1PtP2cdo8N4fDaVFSN4KwW4+8rJRUm7E8tYglBQYzTtcr+y8zcPp/NiG7+IAo8hLoZtuODvQhIT1PFp+wLzV1WxV4bEVNU62o2RL6ZaCSsKf/RcwXR8J6e6/MCfRFwx0VUjfWi2VPKXXsWEubAmLr5J6TeQn+MhQm56JlqBtVtVfwwfUrWJ6PQVxwHea8+nBgd6j4y8qGbHjOtuF23QTy0p5G6EIj9hwIw1tO97aECBdm59DYOYPpyUWBXWt77L6RSshT7hHITCtSCsBvYi71z9Fbf17Ay7LGSURFA2cul8FmG8a+HTMCq+bH78M0RmSR1jNq3L5W8TZyM+zquPT9vtOhaG7tl7qUlNng5eOOTgWO+gXGo7D4mPrdhEml6lxd2YDUVH+ZmyYVPJsUFY6Lte+Lz39k78OixP0XeVsEHOQcUN5RJbY5da4ae4u/K/GNLUOwhPQjSQHQVDu2KAj6keN/LQBm7B9akNA5IUq/VIqNjPRxqAH7eW9VPqUBCal+aK1XisCN1aoPKNVq5UO6WxvkPIR8K6obBPhd9ItDWnohdhZOKjV6G+pbpwXqLdxyAPOdpyRNWup+PP+MDXHbvoObF05KGVR/fu1/nRNgWPslvVCGi2Yu19QJgE3oV8+bzEh12aRdj35CNVYKVV9Gf2T09TxO6JMwJ6Hfh722ojA1HfU9nSvmLONCDubR87pe1MH7tCgFrrKfcJHKGBWn8/+bnLdR9WX2Z33vqX3Md5//e3mzgJ5PCd4PdjbCZ3kB41SU/jg4qw3zHFQbPnV91LGghPbgvZRW2U0uDEZX3SXUXB5yvNmBbcV7GhlLCsg1vv1AK9wbAdG1FilxQRGveWTUQ/yAvibWg/cTdeVXpS14DtZf258A8lNPhKGzthzLPnGIDGnDrm1WdKi1TVdqRzA43C3jhP2bEHFr/yS25PbJdTb1zDlAbG0b2iEsy18tBBjDN16KxoVLAwKsE8bn9V64XoftWXvlnoJjmXPxH37tb8B6sD16mm9L/dn+PN+uF38g8w2B6ZbL1XIaDU3ra2SkthO3uv1cQb/6/oF52AeMZTBOBx7zeTYVN39TIlGEfPmhsq+x3Ikh9dvTA92lFdJndT10Oa62TPMg/u3j6lrMONMCpgVMC5gWMC1gWsC0gGkB0wKmBb7YFjDB3y92+3yidgr2Xeq+iqWO85/tR50D6lxmMC1gWsC0gGkB0wKmBUwLfNksYIK/sEMIn2zY1eI/mXKNGA91jMwEPzrofePWeZ+/9Yf59P792Jrgr24Jc/vAWqCy9o5SsFbKNF4MH6QT7jJCqMbj+lXhxjhz/44F+DB4NdvdSWXfY9rV1CdZBicZV2Ux31ptRJCw6rYd5tHnXE8lU6e7m60zdHE3eZ3T8mH2euXpV6YzLx/0M6yXRxJ9Qb4IBHzWgcAIwUb2ASP8TXutBio418mVX3BO4/x7I9Av81AtejVQ17lMYz1Y/o3p2/D0cnMJ9fH6nH0T7aBtHr4QhPR9B+BZ2+OAUTm+aJPM3EAsJAY7ACAjhMQ6EeoZbBhQ6oPdK6qoVXeNkYSIEiKT8M6FNkc0xyoh4y2WUIfqb0F4JH5YdVPSpI3FyWvi//sbVRjxHUdVY69AowRyCH09p2BEZxCRr0sn9MvAc2rwh+OBkI+n97Qc022uoSZGTqnXsWsfwt+0Q2RCvLQN4135HKZjcHWMQEz76U57AvVtHKeMJLRz9eJrjuOPLO9ctQ+w/uwffEX6Wv3ECBI7CnaxYwR1CbOdmD+2ZrkuinBEsY/xteIafNI2pXruI3FJuK5URMOUjOX0rBcSPfzQbOmC+5iPQL9U/Zuz2bColIHzAwJxS7VtvNeTSlkUCB6ZwLJtGv9ZXYPoCQX21HQg3y8GvyrrFeiXFeB10DZsH0Jle9J74Rv4rAO2t3gnKdXE8466EvpliM5IRvDefZhTwK+XgoTdlBE6pyZQMB2HUKXO2TTWJOlcvW7cOP4k0cdfIXnbkR5sWRXMM6Zda1/DcayThp44Vqh8T3VOV31trfL0MebT/V7HbWTL9m3ssiu3UpH7wMFtorrtKu+YGqP0SVScDIryRJeC5EYXZ1ao/hKGpLppUf7XHO3EstaqH/v1japTckraguDd7ZuXBYKeHR9GYNFWtL91TgBWqqtOK3h3VL1ivkoBmf6LgwLxcvynxyYjYOY2/NwW0dkXqgBldyzP5KNf/XP+oexevHt6SIBED6U2S7iYYzihOxTtA73iT/aOZ+FM7TsOoHtpccHR3lTQ9A+yCtDJNoxQ5+LiA/ohKn96jtSg0x/IUsCdJdjT4YOpwmoJrkJ15xI8ZhVEWlIn18l+zY9WQS9MycKmWH/Ud/fjsRxfTM91YsHHH0sei5iZfERgUqrfxhWNY9J9M7wVTNzq3Q6Lx2OIC+gV2xD8o1JtZccchsZmsDldKS1bdiEzwwaPRQ9Vpht2b/NDU4+n5B+Z8MWMgrcJKGv12cCwHQhWYG2bUlfOVQvmOAaPxASiTkHLVOCmT/6rwm0Ch8ZlK/uOzcI7+jFEWppw/rwdYraEecF9VCmKevvBY+I60gqD0Nydr1SBh1BeZof2qZx65sp7YosTR55Em2qDXgWblinguKa3R+aMPg83HHt8Sub1tnaLUthNQm1DmfS36WUP5OQoddYKe3l9vW2i6v7UVisG3e2Q4qb8QKRYg8U2qTnjqFFKw1R63p0fiSjrZky79SjQu1nqwC8CpQRII6y+yo7TSpG+G27qT/ueiACkhhYL+EslZW0rjgVCvxknp+C/K12BwkX4xf+6gGf+699hsLvNAaTrE2gAmMDp0YPfx7m33l0B/2p4leq/+flBjj6k86+2JfRJ9fJLH5XLQp7KlgYZb0ZYcrV7Z7YvfUBz67hAv8ZzaJ+v5zbtX5ie+7yvYdB+bLx/VPmwgRXQL49zrEVavDA5q9Sg1bzL9BpE53Gq4z5RfNyx6In2GRtfwMzIvKgfL0daxZZ+w0tobKuUNlqYnZJytL+mzQgNU82Zbcyg7S0/Pv7i/EX/xXuTtnb73GI8zn3tg1nXzK17kRzUi/hsH1GzJ6j7H2cHceSpH+CDd34kdmN5WpWcflwH3U/0fJydZgfRT7wQ7VD7Tcr5Hs6eOYlt6WH45VtdMmZ5LYUnvi9q4wSpo6yxjvs3tuOlEjtkzjbgRwPOPJ9eZEK/RNssZod/oh/q+umtbj/927h19aYE43HjvnParQX7xU8Y03Bf29c5fq3f2l+ulcY8ZlrAtIBpAdMCpgVMC5gWMC1gWsC0gGmBT2sBE/z9tBY085sWMC1gWsC0gGkB0wKmBUwLPEgW4HOQBymYir+fHgI2wd8Hqcd/QeuqHxR/Eaq3GlhlfBjJB+Z0dlpJUit3fRHq/2Wow1rqk8Z20NeqAYahIfWe3FUCgU8jTPWDtL/Cz7t/uUrqldEbAXBX5vh0vzgeqOxISMDV9RpL53Vp8MJ8+G20zCf3EwOOIzjyDviaFL/LJfzxyZxKNU+prT4UuhtJCr488vizDqjFVdp7iSM4pqEMV/k1DE//pGEWAnH5uZVwdz+K1vbrn8jGPtSh1CeNwahCbFsYk3Max5uGd57b/j18+O67jqzWhUXEJvnK0iYqy7E+/3nhF47jxh2t9GeMe2zbCWhAhzAbgd+TDbUCil1Xr6xfWF4CwV+CvQyEe/mbIBkhHwbuv5SZhw9HBgQAS8otRqR6vf2AUm985Zt/j0kvG3pa7K+GJsDD190TcGEg5EOfrV9tzjgN3HCfxwjN0IfQbp4eIWhor+Chuw7prx7EkSWlBqpejc5zpL+cind/1LKiHOc5Y7V5x5hpvTQaxDLm4b4z1MVrJczDfnT51rW7gn7Z50JDkgXapF+kQqvxvBpqZDvWKCXp2oY2zC4HYiIzA09lbcHPT15xKPJS8S/eZlWqmZsUIGiDLWwS7390FdbAAJxta8ONni5pC5+lZVQO9WM0ZRg7Ynehb3hOQWJ3lKM5dt7/6T+Cr4qP8210gHdUnmZd83OOSx3p8+sD+9BaUwa+Yvyopw9u9nbDOyUX8QpSvtF4wQF1Gm2owSnGraa6THVXDeYZ897t/uJEneqD09I+hMPZT7Y/+oIoTN5tWfcjvfYHLIvjj4rKtHfOtv3iO148FiV211ume1KBnBcVcBkeEI+W1kEBB5/ID8CC73Y1n43KWHS1KELfV2nVcZbFubC98woSn/kqvBT8yTmRx9mHGbjfX3sbhMgTjx7HwlQHPG1jSIsNAZVtE5PdwIVdHP/Rwb2YXlZ9UimK9g4OKDursZkyqsDmGcx5usliB4Kgfl6joqpZ9nqnKB4HzEWgIAcYH+tHQkIKZhXtuXfnd6Vv5W1WKsdBhWitKkfZ1TfhmTaDkt+8C6r4xtVasRSqFDpDq1EaXITGn10T6PdKySj2HAwVUJBAqvuMO3qbWxETmazg/kEcjMoQP/i3X/0mOhRc3B8fjMvnzqJvyA0xgRkYX+pEqgI/m/sSUF7RrBR/T8Dbt0KUguuqJ6TPhC41oqFsBARRk3Z8BVnxx4GlKnj5equ8xzGtxptfWA5qas6jOMoX1xrGpc/RVuxz7MvcRsdYoRWOWeeBlg5EhnsJdErfRl/+4+Y6FAZaEO7uiaHlRdQpJeTYoj/BRxc/EMiS4HCsghUzvKME2HWb9sCJxx5C13AVDh6JwI//rRNU+iSQSRhwZm4MybZOdC4tYGFhAbd7O9DU343+/n7pD7zP4TH2hYhQwHP5m6Ia+vaHr4mvjfcoUOrePQ6ImDamD6ZCtZ/FDszGJPvAP8ADF6/a3/QRGbwdc8s96p4+QbWzp0CmwX4eSrncHbNLnmKbKaUiOz+rgN+AZQWjKptVj0vfUXwzJrYuSvnsk+x3BNAZCID/7Mo/w33HOPZEt+JKyYjEXT/zhhznF+Fv1pFzFmHqk6cHHYqtw40rleQJa2uFXUcBH+84+3lGE/ilwm+bmmP35W8R8Jfz03BFq4DlHEfPKpXm9qlePL370U8o/LNODQpcNQKkLJcwrtVrEkWhcXjn2pAcf+WxVFHQ1j6DILgRdCXgy/OFRifIohzupyTuQZDvIFIK/LGzyIKqahv+7g/ycb68n6eRQHXc4ACrwK2sD+3DxUtUbaaa8VznafH5+cH5Dv+tYdWQQ8XgWKDN2C43VB8wBoK6ARF2dWrGs0/TpzCwDNaRcC/HAoH+pCw13lV5wxNuSM3wRk1Zg7R1h1J8ZtDA8tz8DfR02fuAroskMHwZ78VYt5Jb9rpxDDNQSfjW7Tdlf2zWvuCR18xr4b0ixyhtre/f2P6u3jxA32c8l/57m9Cvz8h1TAR6qwU483IeIxhtnPd47dMjPasuKtRlSiEb/KJyNAPLvh9z5wZPayYzLWBawLSAaQHTAqYFTAuYFjAtYFrAtMA9W8AEf+/ZdGZG0wKmBUwLmBYwLWBawLSAaYEH0AJ8RvIgBRP8NcHfB6m/fmnreq+vr3ZlkNUeQDKeDko/lHaV11WcsTwNgDKOD7QJibFMVw92jQ9NXZVrxt2xgCtg4c7R9fc2CrzqdiLwZvGywPn1xqudiW28HoC7Wt57iWcf5fk2ek4NGN7LuX6f8lS3VshrlzXw6UrxbTV7sK/wQ/iS0Gttd+WG24dlEljR53V1jrWgX6bXcAf3NQBK4JJlEqIj1Ojcn/XCBObRwTbW6PCBGhjXx4xbXiMV+7TPW1zyweJ8AA7u9pdztobVOqBaYz7uM58RNGEcbU94hoEAYf3CrMC/7Upx9Xtbd0rcsZR0eR0B1WIvdndKnGT4+It+19/dHWVdHQKgsDxCv1QA9E3cIfCnhnRoFw396jLWGk8cc/QjPAfhYEJKawVtF2MaPVdwgcHZt1od7U3gTAemsUbGwU292n4jc5Gr8+iyNrp1vm72C8bpfrRaOakvfAtUsh2pLnUkYZ/T0CbtxWDs2wSyAhMDBCQqdg8SyNdNwZTDFbdwtb4aP3juVZy/VQZCjU2xodju+xB+dv5HKNqShUs3+2UxzQkFk+2IiJa+8IyC0jq8vGFR8+3Fqj7YpruRFheOFxMyHP1DmRtbsr4ucK9WUSTo13bpPUwphdfI8D2YjJ/E5vEUnGx9R+pMNV/CyZwTCO2yLyUqmM82YYfMJdHHX0Y/QfjfeZwZ07oC+F/c9Xeo6ryjPGxM77yvIXfG6/HyWUJRehGBcz3W+t1UcUWpyO4R8DXS0yqwIKFr7YPcE3YgJmgI3YNTmJuzQ4MdYx7o61fAnILQVgvsT+yXelzwviDqeDiWfbMQmleIiYobDvCX9168B+MfcRxTKZ2dsNZU41ZdC1KS/TGGedz2iIdn/xgGRzwxvzgrgB6BTNvEvFJs9YKnjzcGbIuqDyyju3tGQNxIPyhf4oOSG2MCZO7bOYvdOzzx9mUPeDzsjfLT9oUUC9ua4Vk8jNjhSuTmdOHdD+yLBKLdt4KqxhXX38SOR+dFAfjshTFMNbSLyrG7ex1SIywo3qqURwcLRG33Vt04kqID4BsUC8+Zbrzf2CWA7PLwoADxmyLHcbz4abx34yNRJ45M2o1w6xB8g3eJimz32RvwzOWilF4szM7J9de0ziM8MgGbvXPVOCpR6rnvyvUHJBYjeuwcsjb5o2+wUZriRtMkCEB6R+8Q8NiasdvR9yLikgWIJxC4KdYPbU0TuN00JfD3UFsNSgb7BJQsDg1XCu0+IKRPP/7vl34GgqAIKkBqok2NwyU8vmcffl1dK37/n86exzeTi9FTu4Tp4GxHv1hyV0rXam5IDwhC69wM/uyJ58RvsK3pt9g3/Pz8cKw4Dy0DI2jrWEZLUzW2FB4QWDZS+VVr2JBSTrY51F2p3Fz9T/Z2s1jdYFH+YlgtXtkSGyGgKpWQ6Tc8QvJwfO8JnL3ypgClZbduItTqh8xMXwFNA4KtiD5mwXF/N/znRbt68SNHX0V7x23YGkexd3MwwhQ0eqV2RBaiVJbZ4UxCnXmLBRiZ7UD2oe+C5RwMvo1SpYbOQOiXwUf1w9OX78wVRlVsPZ8S/FwtOPv5fXmb1SKKIPzH1XMYmhpHWWOd+LvcgUXH4gtCrlmqPqkBYUhOyxLfzPl0ZNRDbM2FHFT75d8zjcr3MxDOHhoeRf/IsJTDNuE9cmu/8qVq/DJwTOp9iVBf1uBYpcpcgH0FvbJYgOeemunDwIgC8wfcUV41Ioq2S8EK9lbzN+ce+maO1aSYEcSqcfPeR32Ov7noHyqrrzkWerRPdziO6XMWHz6BkeYrAglrGFsf45Z9vrzinEQd2RuC+FCLqPOybpwbtiT6KnXmVmTF+OHK1VIBVMc/hnC1crAuLyzSG3mRvlIf52M6DbecHw8rwPvc9WuORTm6bvoegul4D6J/O9uSx9kOAf5JjrGj0zj/Tcq2o8o6A+dq2pmB80tGYqi637GAcDUD662VwW+12P0D47mgivdFuj6MMwbts41xxv3V8jHNWH+79JW10jhfE/Ox/dlO652bac1gWsC0gGkB0wKmBUwLmBYwLWBawLSAaYH7YQET/L0fVjTLMC1gWsC0gGkB0wKmBUwLmBZ4UCzA/80/SMEEf03w90Hqr1/auuoHlp/mAglI8cEhFQhdBT4cvJcHhMxjsVgwO6veeawCf2tAhb/pRFyVuxbgwnxmuGMBghzOfWCth8B3crreI7BmhNWcU/X5DeBk54fO0av+dgVQrpr4cziwFlD6WVeHsBdVcNeDCD/remy0fFe2cgXrrVUewda77ROuzrvWOe72GGFEVyCvUeWaZWpfRTXRt163w2qM12AR93kjd7HyDHcdCm8634F9FlBl2hmqlcSGL8KhWmVRRxMimxofFZiYcbW9vXKIoG9SULACx3wFJMr/WOlX5+P2pcxcUYDtDgrCnFKr1KrCAiiX1zkUSDUsacy72r7xmnUafZ36N7f6XDqOvsnHcwqTU4s6SmCeyUE7COs+vvpcw/L5GnJnf+coyGmH59KArfGQhiyNcXrfGRZ2BmScz72ar6UPXcuP6vM59+0dm1Sdo2JE7Zft9mhErEC6nCtPl5XobJhJS8JS+ZsY9/TAkaJcfFCilHhV3ysOjVD9wAaPHRP41w9r8Mqho/jpFTucRWgzKSoCiR5+DvCXba5Vh9mvs4sPoOzXH0n7EKTlsYn2Hgewq5V0qTQYq8BVDdW7gn5ZWSMcux746wzwE/r9+ZX/3XHNq+08f+DrjlfZG9MQwiNM/VmpIlLB+G79N4E42tRrqQtJCmK3BgSKMi59EPsaVcb7Bu3Ar76W8IeOYaKlVoBRZxvpNM79lv3UXymmzpTXY+DqJfxvj76E7Wn5eK/kI8nCerDvZirlZobquWn5HRW1LGqvWzY/oqTDGzEyPw5fbzvsTghz+84geMMPAaHLCPXahOGFQVDFnCEuxBvey34KxA3EsC0MfZtUmUqBOTNhGYkVwThx5Enpw4T5+er6rbu/i9ZOqyjrMj/v+5IS7CCnJfjbmJ0rQVJwBmbQjxBrk1J8HcXTz0bg5qVplCmlYi7aCQ3yFBi1rKbhDsSoFkQQTM96yAOnS2YFfs3I3iGQKEFRjjkvnyZcu1SqYN1EuCUp6Vt1rbE5T+PylVKBFo9kAL2WWJSUV4vC8JTyV+31zUjK+R7e/egtdPXPIjzYF1S/pUIzyyUASz+t/SjHEoFiAoFNXRbMLCzjuRe/D49zv0WdGqMEu6emppCnwN/EIAtNgB9W3ZS56F9+0SJlHsw6hKq2ATUG+1Ccu1kA04T5OVQoFe+C8CgFmbaJ36d6a3hQJarrR+Ta6QvK25sE7vvjlEylKOwB3/BZ1CkV6XyvIKT5BeBqeytyk4vwxunX5NybMwLQlRiCYqVwbLHkSLuwnRjY9gTChwbmRBGavoTAJa95ScWnKD9F1WCm+/DyZRDknJ2LUsC2GwJml5UC/ACClB1OVdn/xiD0+8G7PxaQPD1jr2rbWimL8Z5zv0J86rMIXWgUELiypQGPHA5X5y/Eb3/4DxjdE42kJxMwe2tO5gJea9eAHZqNjUoWBWN/X4v0J85TpTft1ycXYvj645f/Hv6DzWI/RlORfThgBvEBaQjynsNoRyu++shxjKg5s6P/znw7kJMIr/EZgTmtat4ltF3ZUIP92/ficnUnvvlKKHYq3/Ob13vl3iAo6LwC92cVbK8gUKXUqhfG6LlDFlB8DP1SsffMjW5Q8ZfxhDOXl5cxMzuOiakeZcdFuQ/hMc6H9BmESgmotvX2KLB7WXze9tgFaZ9dh15BaU0napt6QN+959jLonir5zGtNMy66DhtIiouX7tcKn2a9x48F9Nof5oZPSOw/GOPRaKychqFm0IULO0t8C8h2dkZpVCs4G8C9bZ5b3lriD7HQ1utcFv2kPbn+ehjtuywL4zib6N6Ln/r4LXgjdstY/KTZbHebH/agsroWWoBCj9UD3a+HzEuKPVcBlq7KnWxjm1iZgHmFejNvCz3YP5emVt4fxisQG7evzHwWHPXmAP61QVwPPCjA+unAVvm0XXVx9fbMr/xHobAslb7ZV5tT32tuo14TO+zrzgH/t1ofIOD83Hzt2kB0wKmBUwLmBYwLWBawLSAaQHTAqYF7rcFTPD3flvULM+0gGkB0wKmBUwLmBYwLWBa4ItsAT4PeJCCCf6a4O+D1F/Nuq5hAT5Y1A9Q9YPENZJ/4hAfBE9bljDZdecVszoRoV/9cFrHaUhFP6zU8b/LrStw7Xd5/ns9197QPQJTaeVEV+1FexsfFm/0XFQJG7r07qpANsvlQ+y7Kftu0m60nl+WdGzDBwX6Xc3mq4Foq6Vn/P3uE0agY63z8pgzJKjBZQ106Pz0Tc4LEzRIocEuDTVqFVfmJWRBlUQNTBnLcz6HPuZqSzjOWFeCNwz003+YuAl7Y6ns2yHQ78/qqmWfCsBuKk2SgsgIBBcoCLjPww3NM1P4TnYhztTekjIIXzMQ2iQMdOPD3+KpJ8IcKrtyUH3xptQVNMLjcTGF8tHXvhpMy3MZ4V/a1Qj9ytzQZwd5WK5xTog59DTy/aOknhpQcm4T3QbM6xxin45yvEKex7Tv/L+a/rtzUsdv5765nr8z1tdRyKfY2bvVgpLznVIC4UW2cZRS+xxpuqMg2KYgNL/oKNwqL4d/Rjq2KNAoZvs8csK2Y1SpiLIfRIyECABIhWBjaOvjq+G9RK3TGM99Kv9ODyl4b7N6bbxSoWXfSPYeFJBJw16671NJ95Xg5xxAsHNZ/J2ZXYyJkBjk5xwX2FXPWa7SuorbqNIvFbFdhV3brNKnPyvVX4LMP2z/n65OvW6cbXIKx3c8JNBvUmSMbDmXv3L4KKyWMYH2WAh/N9y6Jj6Tvla3A48Z1aL529gX6SeWescFIOSCrqsNFWosL+HFpCQH9M2+zr5CX0EfwUC10rQEpXOroNgJpQDrt+wJ3ykr4rZshttwK0b75tCqoM7lsVncuNWOyCAqPc8LqFep+oxW3xwYbcVyVxBilyZQUj+BSy09CjqPUdKlsQ6V1va2y6iuvCnn5RevJ1iBvPSThKNjop7HlYqTIICePL0VVCWdWigUGJfpCXV7+bjDW/V7AqNUiSUAW99coXy3OypvjTMZipIVYB2Xi4BAKwq3HBCglTBuweb9CE09gAVvG0bHPHH5whsSR4h3QNmqtakZJ16IxodvD8h15uQEoHKsBynRWSD0WNk4IlCvnER9UV3VNyzBAf4SJt6b5Cmw68Fdx9E70AKv0R6cVUAu/Rj9KwE8ArhsA0K/VA++2jwh5fI+uVaB+Y+FR4MLOkKSrfiX06eQnp6DopxCtLU1CXQarMDT0WV3XCy1K/OyPuxLLJ/qzpPfCMEH/3kLodu+iwz/Orxd3QICq2x7De4zT3P7DLLD3DDZWIULpaWiipqaMy5qzi/GF6LLfQ+CUI8Rz3mlEKyUeZUqcWaeD9LTfHDqXLXU/WTZkKjNpmEITT0DoOrttWp7O7CfMNDnV1ddFVuzPWh3AsM9SpG3vvamjNkAjybEpTyrVMpt8FFvmFgMOaDA6wosTI0hbD4Do+er0TtonzeMc9RjR3wlv148yPlJ9wk5+cdftE11/TUBe+kj+XtpcRHd9ZdFdfpGzVkkxCfjJ2feQ7fywwysd2b6FkztTkfrh5ckjnPt2YEeuB0Nxtk3SmSRY1X1PK6V2vD4oZfw0aXXpJ8S+nUOu3JDZbwQOO7ouipz7fnyfgF99TUR+tWBc5Hz/b7+zevl+O/tWxA1b79wNztwrsb99KTdTrLIQymO67J5zXGJR2W8MK9Wb+Z9xx6l3lzbZn/TwBOHfTE3u0Wp1ddJVbQ/jYx9FrUtZUo59xncbrgu40GPf8L13OeHICzL1+dlIe0KzNX9gb83F/ji5OlB7gr4/vY7K/+WTH/1IGYbBxzlcOw+UuSB6zX9Dr9nTfDFqeujAv1KQR9/sf0P7D6BD8/bAfAXj0XhUlmXIwkXiLwSswVNQanoqL3qKI/11XMLfZLx/s14LY6CXOwUbw4Q1Wceog34uZvgnJ7gb5DyY0b411ie7g+MM+4b06x3zDmt+du0gGkB0wKmBUwLmBYwLWBawLSAaQHTAvfDAib4ez+saJZhWsC0gGkB0wKmBUwLmBYwLfCgWIDPYB6kYIK/Jvj7IPVXs67rWIAQiPFBIcER54eOroogHHT9zBvwnR91KL8Z0/FhOdWrWJ6GqvTWmM647+rcGhY2pvs0+xpY22gZ9/v8Gz2vczrCL1QZtC2Mycf5OH+vZ19XeRjHVwPzgfZq7b5/z/cUTPPeatnN+E9hAfZ5Ksxmbt17Bxz6FOV9mbI6A27O16YhH+d4V781yKGPzQ8uizIgb8A0zKFhYOdx4KyubYS2dX4CTHvcXsamhA4BYQisDFe0ilJvTuazCp5xDSnq+nBLkPnwgVn8+n07XMQ4rfi7GGDFRw23BRQjLGabm5XXw9erV7yzD9Uo1T/GMxDs4m+GM23NK6BB+mX6e5YbF7oLIctpDshFg9TaHlKA0xevw3gta0Gdla3XpW+7Ko910H3f+ThVTjWYRsiOPph2pn9jnsDAQJQMXHeq2Z2f/2XyDx1gKgHhd/rfc/y+k2rtvaf3fM1hl7VT3vvRH/xRktiHMFRWTpCoW1LNFMFbxRdMdrSh8Ht/i2/OLUjbEu4m9MvwlbxieBU1ixrhv/yyVPoCQXBCw65CWFEKrl5scRwyzmuELQlTEvplsCk5qkCpAABAAElEQVSgrWPIrqRJ2MsZaF+rzWnvedsUWqZvITqiEKEhySv6i6MCG9ghVK4MJODnesnZL/S41WrKxmtcL//dHF/r+jdSDoFDQtxUZSYUSxD4/33rV9iXu1+UgJMiEvHWNaW+rPo7x2R0RrLca3EMEAKsqrY5TsM4fd2M5G/9R9pfHPsDlHfUYXt6poDhum/QTyQnpeHtmko8pSBHr4VF8RdUHCYE2Kj6QkiwN/q9fXBoIgetlgYQ7g1TL3Boap5Uyr4BStV1HhPTiw4AdnN6AKbngPgwT6WaSmXvJdS2T0s9CzMX0dIVjCeeeRWWvmbU949IvF6ExfYiYBifkmxX0FU+JjQkSRRSHwrZjazDQzj7UbXk0WrOhIJPPPwq/u3H/yDg8Ovv2n3m0wruY1mPHHsRb73/W4F+CQY3KRBSBwK+7PNU5aWyL0Nqok3GwLb0cIEW66onBEodGppQCx18UF3aBl8M4sTeeJXaDZYYNf48+pC8aQ8aW5pFMZtjhXPIQusV5LjnwJp7EFSirW26jq2pmVj2icAOLzdR3X34oS2IeOg5/Ob8BaQnL+Jc1RjCFVhNMJntTnV8qvPecpvGT05dkHZqn57GUle71Ddl8w5UjdxAeXUDaPsUpRjOMcyg7+c3K2XhaaVYXF9xVq5JK91yYYhbxLQoTBdkBcp2wWc76hobwDRDtjcxuftbiFSnakA5gjzaRYGXKCpVnumT54sj0XJpQODsjjEP6YObkycdsC/r4qMg7EWldqyDrpfYX7UHIU7an/4/Zl+UKOKzDxLgDg9UMOvgAMT/FB4QYHiv6j9BfnFobb4lkCyvu1dBwwx6zHNfz3EsxxheOfgU6ntbJYoq6vQZBE8Hwuxq/AuLPfjO0a/g5K0bK+aakZER5Pt4oLhzDGW2YUSExqHIEoSORTUGau1/P7EsBl6j8byM5/1dhMUDc4secq2EYjnOzt885bj3kMzqS/sxveCF8bSPVnzVc7ROzy3TltcPCYAdk3JHPZfHdHqWof0h94111Eq1vEe6UXnOcR9Km7q6x9Lzv97yPKuF1RR8//RwBDbv+Su88d5JR1YjYKsjeQ9F/8Y6M7DvsP8ZAxctMA3vwWhbBu7zGuOCmzE4bhE1aM5v2o5Mwz5K6Lenzr4ginFrBd02xjTG8ozxeiwa4z7NPq9lNeiX5XLcMqyVRhKYX6YFTAuYFjAtYFrAtIBpAdMCpgVMC5gW+B1bwAR/f8cGN09nWsC0gGkB0wKmBUwLmBYwLfC5WoDPaR+koJ8p9/TYuRIXdf9/Po7TD/y4Ne7rLK7i9DFu9XFj3F3ve6gc5CX40UHvG7fO+/ytP8yn9+/H9tu6IubWtMAXxQIEdixe6vXLY02rVsmoskgVKcK/gVaD0pkhJx+AE2Dgxxjo8PRDXGM8940Aiz7mnF/Hf9ZbrVbJh72fVx2cr5HAIcHf33UgJHM3wdUD8rvJr9Nq4E8DIzr+y7TVUINW1Fzv2oxjcL2093pcwyL3kl+Pm/XyUsGy+PAJef30ammNMM9qadaKNyrnGtMRzrqkXk/OfmrsW+23r7v0QYTtXPkmlql92aEtAfjn198VKIVAUvWZejklfQdVcjUkk/5yqkONlq+RNsIuhGyM17xLgYBReUUCPy1MjsOSXoBtvvYbRotSbmQgiMTA8xxLSRcgmCqRVIxN37wbB9P3492TdsU7ptPXy/7GOmkgOl4Bp5npLwoQx3Q6UJXwbse/zqv7tv6tt7Q754GCXC+0ta+cH3Qa45bXpn0w8633qmojmGmEtI1lrrcfrEBrDR/rtM4ArI6/1+3FmzZRQGR+tjv7ArdsG+1D+y4rQDEoWCl8+iJRqUxyv2hLloIBT8tr5bsUvBQ2FiKwd0biU2gbuo0/+9PEFf2K5U/3jnIj4QfFuxHu7oGshzzQ45kjCz+s2VvxbFioKIK2jK4Eq5xVrHU5rra097ZvfAOlZ9+QfqP7vau0a8UR+qVCMxe8rBW0nVyNT91n1sr/eR7bl7dZQN+2gV5R+z1T2YDYkDDsyy9ESG4PCJ8GqOHepBRPGehrtL/R91GE4PWYZhptB6r9JkVHoE39oeYxOizKsQf2HcEeXz8mw4x7EaayPJE6uSDqsZ1LCwKbjsKq1GinFEA2A/qc5qVWeCvmLibZR6Bf3vNtzh5HSZlN4LpBJerKOiRE+ME27ovIUC8MTefD3RonkB59Yc/YFPLyxhVQGo7FhBTxZ6zDImwIDLIiJ2Iet1oaJb1e7DE9Y4eb2Z8mR5dRuMmukmoE6ggp0g7FST4YUfWgkijHz7atX0elbzniPWNEDZjnYiBcOtdjhwgJEF+6oVRqP14IwXJZVmDkZgWXJgnwSIhwfGZJFHGp6usTtB2vf1SKzbFeWLAOICc1QMGqrUjZHISL71+V++Hzr7+G51+Kg5dSPZ5VSr//fvY34rviIgcFqD608xGERCejXImcln70Joq2H8DESI2K81bbBRQl5WOv6gN14zb02kZRmJWK47uK8evqWoQHBKNkqFeUggmPp6b6IzvFDx5QbRq8jES1HxDoIfAwYdDm7jHUq+siBEkVZ0K7U6O90t5R43ulbfcHJ8u8MarqmhJsRWv/GaX2vAmHOzvx29qLdih4dk7skBfpKyqutGWkKq+5ya4WTbux380iGk8HPSpvMyDY2q4g3jAFMz+aGbRCjZX12Xf0L/Hhe6+JyqviYlFz2Q6u+qn6u0XsRqrFU0HxEbDE5iJGjQemoW2tflZ09bYI7HqyZKU6LOvF/tbSNQbOW5tS96+YuwpTslChFpVwPs/7fjbaT3cK/DnRZp+D6C9oV+03eF0cW3uyCwSSH56Zhm1xAcMjA7LAgun0vQHHAMemHn+sCwN/E/rtHZ5DUe5eB5g5OOXmGMv2lPbvvGRvgZmd4VYNdM7OD644B8fj6XP2xSDNQ0uyKCA61BuzC+4oTPNTIGyPIz3ry2vSPoRjra1jGQXZu6Ve2pca6+Mcp8F7Yxq9H5gYgBd2JawAcwmyuwqlLVMCGfMYz6H7kE6rgVp97OCRFxEX0OsAe5ku7pHDSt28HwkpdpVjKkfra+PYpT+gHccn7XMfy2rrbNCnkO3EUNuK32v9cG5bptXt4iqf9mWujt3vOPrCtepyv89nlmdawLSAaQHTAqYFTAuYFjAtYFrAtIBpgY1awAR/N2opM51pAdMCpgVMC5gWMC1gWsC0wJfBAnze8SAFE/z99BCwCf4+SD3+S1TXlzJzV1UEPBb5OH7e/cs1r5YQhvHV7gSU1gMWtcqULlg/mCVwoR+a62NfpC1fVc+gIYAvUt3uR1202t79KMu5DGcYyfn4Wr+NoAFtb4Sa1sq31jFjn10r3YNw7PDXJwX4MwKjruqtgSZXx1zFabtzvHZ03XaVRCCdtc5LUPXXH92BTF0W8nEklfz4CnutsrtW2ns9pqFW5/z6vBWXTzkAS6ZxBXasFW8st7xhUl4PT1hPqxDq40b4cVi9Kl0HqrsaQV8dr7cET2knHWaH+wTovToyhLqEeEyp8XEiLAoXlArkc8V/LcduxS/j/aslkoW+2ZUNXNmcCpquAF9Xcev1LSNcRABr52wMCoLyBAhjxWhnpmluVbTex4Gw+cRUjwPc0fHOW+c2cp5fmJ5lHXzx1TWhcudyjb8JpV9Sr6F3DgQH14Jg94buARVKuYBmPWDVuWz+NrYLr5Pg0MB4OK62NKDnoQN488N3BNIb87GgUsURhttiy5Ci+Nr5Z2LUHxMhoQrSnFnVR7DtIr28QXVg9j2/yDgBf2cGe9AZk4K6phpH1WgH9r+EyCSMTdpBTMfBNXY4vj5tMMLbrsrSfdC5P7hK+1nE3Y/5s2E+GBO2K7hY24a61kHsyswT8LCqqxXl1wfBRQLxc6MOOFz7aF6PVog3zo+0Ce+pOG++cvgofnnhFL795HNYHh7ED6tuorsoCyOVtwQCXpxpwQH3AFkowL6wtLQkea0HjyBoqgGPb4kXaI72JXRb2zSHXUdfRJhbAS5cvSLzMuE6jmPWoVnBlrbJCQHzIuOHVFmxSIzdj9aBSni6b8PFq9VISy+C5xIQutCI5YJQuIUtoLe6ywGT8rpylQJtfOqzCPBoEuiU5Yc9GYvFgTQBg5mGgWMt+ZFDmOq9hYuV6twK8tOKn2pYAAm+CGy8JBAu5yyChDvynhX/QtVQgr60F99KsTUlQxSYU7+WhLTlAgwOjzrUh6kSa1XA7YxHioJf29U1FCI3dBg9E4sYbp4GgeBK5fvhpqDY1gapg2e9FT+qr0bX8qLY57k9h/DbC1XYkXwc891XEDw5grfrS2CNtGFh3B8zbj2ovTWBKaWgvPfoH2G5owaLoQqQHugCfOPwwY1r0jZUiaZ67F/kbRFfz2tobp8Rmx/IisGmTG9EqPWyyUFe6B1fEtiUdil+5i9x46Mzoj6c5mFXTsVcJG4Ml4k/4SIRd1XuBbWlcnBI+D6BludjpgUi3pwVQYsiNftZTCg/QJAyJf6rjsUsaZk+OLg7FJ5uE+j0C8TE+CA8A7YKPE3YuFYpmhsD1ZIJ/TKwbZaVKnH0lpdxvbwMudtegPvQKQxv9UXZhw3I3HEAUwqC5ttF2BcIzy4tW5AQPuYATDkW83OOw90yj+rbzVIu5y3nuauytVb6Ofs0/Tgh4XQCyqp+XPhybH+YqJ7rxTlMx79XBhUAz/2B6alP3CPwXpfqzENDQ45jxnHKylAZm0GDmeynHC+uAu8dqJLrocbJpLKLDrx21oX1MAaP6R5H+TzOc4+Mzch1sqxHD3xNlG81SKvTsBz6f24f3uzhGOu6bH0NzucLDPF0qHzrNDpPYdrXlIpxqbRT+K5QUXDWx1bbav9hPA+h9anwQpl7svN2Y1YpK4ckJCPYOw1BgVbpx7Tl5qApNHaMOOqzJdEOpnP+T1PQt3HBFc/Pc2gf4VwfKl8vxMdhcXjKcQ+yWlrnvPyt28d4bK17O2O639W+c3v9rs5rnse0gGkB0wKmBUwLmBYwLWBawLSAaYHfbwuY4O/vd/ubV29awLSAaQHTAqYFTAuYFvh9swCfFzxIwQR/TfD3QeqvZl0NFtCvejZEOXaT/BIcYJYj0sXOWkDO3/1BPs6Xr1ThcgZn9cNHPizng1jjA18Xp1sz6n7AN84n0ECRc/yX7be/r8Xla3x5nYTp2C6EBDYajHbTMJJu642WwXSr9Qdj+XdTHtOu1WfvtqzPO/1OpVTI4Aoapdou4duw2CRUVl+7q6pquzuPV2Mha0G/TKcVUgll7Xh0Ho8cVtCiAnvWCvcDElyrfOMxDTIyTp9XX7dOZ1RUpppeRFzyuosbdF4PBTuttxCCadlGtNXdgiFUMPZ87kksLcwjMD4Jj4/bwdnh519EC9ow6tmtgKYbCMnbLjCnrpfzVl8743mNG6kz0+oxSN/N4Az36PFu9BuErzpVvUoGrq+AY2h3DeRTobC9p/mu/I1UQH256q9UTjZeo0670a0RtjbmWQv6ZTrCvlwccy/QL/PPDy6v8MnsH1sV1xuYsAP1H7zJJBh/6VVElF4VYM99zBu/6GxBtQLB/+KpR/F/nvwArxw6ihalIBoc7OkYe5tefBKh+ZkYrqoXSLPFfxmRuzMxq6CpiZ52KZdfcQcPYaS6EnpeHexsFH+soV/dXlQ+DkoKcChXM29oSBL+PO6P1vS1ulym/7RBzzF3U44rSNxVft3PXR3TcUaYX8e5ykebue9LR7iP1QH+Mf1DW5W6anMnYi3JeG73QaVuGoNCpdhN6HdkxL44gIsECCVqqMzoq5zHLMcebUKo2zY3iyfCIrCk5u+fXjmHPg83bLGEIqilXeDOlrwM7FvyEHjU4uMji8HCwsIELk1RSq9R4YuoHhpHgsULgZZd8JxV6uCj6n5guA45SsH12u0qcBFZgVIWfyQuCbujYqUsbQeqfMYGDaKqoRL5Wf5qLqqTQ1S2jY7LV58OXDvZh1Q/N6Vi7SVlv/KNv0Nl+XnU1k9hfLQGzW3TAi/7hvZitGwMvkGxiI9MRnKSTaBdjrGkrCJUl9/E4ztCRE2XIDJhzttNjcj068e16nF4z/sgMvZZREdY8Zvf/iMyo+2gbMHm/UgK8MPtlia8mJgq9ae965sr4O3eo6DRZuzL3Y5gWy9KezoR7deOsJh5TM52ITDGFydPDyIg52vwnGsVQHNgZFKAzZioJ/HbklP4/uYdiFTleivl5TxvH1hzD2Jgqk0Ud1/vbAUVmcVOUcmoqrKrkCr2GqluFWh2T8Xk0g1kRAZifjkcezalYpOycfvIoLRRyWAftu7yR0frtJyT5cz5zqOxbQqT88s4dX0UfuFuotBMw2tfOLfcg56RKbiHRuDtplNi39dKL6J7fg47IqJE7ft68xhqGm5In8iJDcGQ+v9EQ92IgNW0DaHfp7ZYMWtpkPPT3qG+gShOjoT7oic+vFgOqtayDQhg5u0/sGLxSkymUuG9tXJhAFWVffytsPU3o6mhAhmJqq/2zwvQzDY+/8aPpf8Qaq9puKnKn8FbFzsdC5EGh2rwwt5BTEw0CwgtiVf5IuDLRS5cVHH6sn18MSnjqurtyr96cY4ed189sBPHtz8sUD7TMn771iDphwEKuB5sUoC2Cnr8H9r31yugYz0vMg3zGqFf4zEej1X9oaWl3wH96jKNc2qUJUn1Q5v46frmm8zmCNpH+KoFHVTsdvdvkn6moWMm1Gn0uZ3VhY1pHAV/vMO+pu2iy9Fp6BPlmFLLz42adahP6+M8xn8gcavzGq9Lp2N9Nge0YVthrPSn3PB52Jb81WKcN8WH8lo8Pd3Q0j0hWTSge3hnAnyCn8STeyvwy3fOO8B0XS63erGC83n7lDo1VfGN8UzLwL4yN7tlxdwsBwxfxnyGaMeurqMjwsUO29rPz0/8uIvD60bpdmFCvc85j4H2ZtynWZQpBZlfpgVMC5gWMC1gWsC0gGkB0wKmBUwLmBa4SwuY4O9dGsxMblrAtIBpAdMCpgVMC5gWMC3wQFuA/4t/kIIJ/prg74PUX826btACBJbWC/oh9GrpCP3qB46rpaE6GB8eE9jSD3+Zdr2yXZXnCr5xlW61OIIEy8tKIs0QCLXxgTg/rqAyQ9LPfZcPdZ3rqR/4r1c5wnGrBV73eg+ynfPSbs72up8PmT/NA3Hnun4Rfxuh1LXqR5CWHyM0SlVVApZUqeaHgI6rsFHwzVXeu4kjPPs/rnwg9dR1u5v86/mQuynLmHY1oNOYxugHCddpwG4j7cO0VG3Ni6tztA9feU5oTkM2PJcGpI3ndbVPcIrjlDY8se0A/vUdBa5FpGDgdiU6r5zHcHwqmmzl6LnZiNn2dvTfsqu1zvR3CXSlFXSd253XEmCxyrVlF68Es1zVQ8dp2JLjnGN7oG5whb+nP3f1KnDtG4zQD/tIWfSv4eu9XaBffQ695Xyw/dEXHNDYvcwPRpvrcr/IW1c+meCn7oOse9/l8+jPysb71y5iICcR7iMTogIaZQlEZsEchhYasKkzFZd6OpBlfR7NAxVISn4BW0e7YJmdQfv4GObGphC8KQa+UfNIWdyKzMAleB09gYnONkx2KMhTAVwMxvmZvx8K3S1gLwFoDccxnmF6xibHCP27Ap8JwP7y9j/bE6/xvVF/wUVGVW3zKyCp9fpITuazjmtboworylwrnfMxPT6M8Vx0Qr9jBO9oo4vNDUrxNU4Bk6mi3ky13KTIGHxw/Ypk10A+wcq0OIsAa8Zynfez09R91cgiPIMCxdcQ9GVbDy0tSv8gEFy3MCvj9ciCm8DBb7c2CrzLBWEc09/JLlQgrgX/VtqAuKB8DAx1Y2a+C74KIt8UE6yUf0Pwkw9L8IPi3QKGEjBm4PaYgpapHMsxR2XgjOAhlCn/QDXXYD8P5BUEo1Yp4xLs5Nz1599Kxg2l1JuY9zx2p43jg0sVeGZvKCwBXkrFcxpbCl/Ce5d/g1F1jzbQNSlqv4R+g4O+LXMdVUEHB8qRGmHB6RuDDnNQ5ZRgakx4KBBUoPr+EHJzulT/rIOnSlVya0RAvrMfVYvKLwFm1r9zacHR7lRopZLvU7uP4Nc15ehX9tmUHIolpZbr5+UuSr/8XVZ6GXMZgeisHhFF4Yb6LgyOtouNP1Tt26vUcWn/MtswuvoaEWIthudEKxqVAjN98ktP/yUae/4DAe5eOL43AR5uc1ja9AzaVX95eX+UtHm7gg+T56bQ51ODqpohaadnNn8P7144KdCv94K6d472VmVsFYD4G0fSZfEd77EZtNIr9195+m8w7V6CQ4VBkoaq4V4fg5iHo+NFBXxxURWoAlVnbygQOsQ/DrGBShE33hfxsbuQHjOD6WVPNLQFYnJiVCBdpv/J+82iGkvAMTHDBwGzy3C3xmG4bWQFMBkdnCS/mY6BisQMc+N31N4JXCZFB6JofxA++O0lOc4v3pNyfrl0Ywh7Dobi17/qkWOMb1LnKVfgLvtf1OE8jDX2OvLpHR4bGpqWubHkZsOKe1wNjzPtQ7EJ+PoTX8GerB1IWJjCsm0aP68slf7BMvh3g1ardx+/s3hRj39npWGjH91z7GXHnMZ5uLGqVFdPtlmZx0GQmdfEc42NfVIZeH55WgDa1vbrjrxhRSmiVhth8VCLPhIw0m8fi24LEfD0dsOf/GE00sNCsXPnt1W72sHr4ozdci9yt/dba/1twGslcEwoXfdBXUnO//QzTMP7opjE3Q6/qO8bCORTkTtLwfW/utCDR46+igulpYiJTF6h+P3SI8pvKkCYQQO6w9PTSvm5C//j512q/yg184/7lj4/+wzrtVb9dVraXrcb/ZWruZlpN2o7XUddvt7GhMUrxeYxUZzu759w+CB9fLWtsX46jb4uzoOsO39rezOO/ZaLSpzvB3V+c2tawLSAaQHTAqYFTAuYFjAtYFrAtIBpgc/CAib4+1lY1SzTtIBpAdMCpgVMC5gWMC1gWuCLagE+N3iQggn+muDvg9RfzbpuwALODwKdHyryoSHBS61Et1aR30/+Cwcg5JyOwEvL2PCKh5sa1tEPzZ3zfJa/jdAv60FArb9fqW2ph9N0zJ9Hne7mellPfowhYsfDmGipNUZ95vvsL3wFNe3FvsTfrNd69nPuZ2tVdLWydN9c7bixTMJnGl7bCMhpzPtZ7tNm2TsfRs62/Q51vrs5nzNoslpe576yWjrGa6BBw6drpXU+ZlRY3mjdtJoobeEKdnE+h/PvhMgkaGVS52P3+psAmX5NOeG9RKWKnh+c7xJs1OeguqIRyib0G7MvCqGL+avCIzqv81bDJhrq5nHWY2rcrqJMILRvaA5xJxTQcqnFkZ3na6+47QBcjO1OsPLMe//ogEmNMDTHo4aBWBhhnF3brHI9RiVkHuN4Yx+Zm7MDZowjzEdFRaPKM8ukuiUDYRR+GJflm4EB/1zcqrEr2UoCwxfLj/W0OiDpjYxvQ3awvnyV/YMeXI0/wrkME+09iD72DLqvX0NlczsC/J/B5ZJypd4ZjcbBblyst4NhbtF1uPRRORK98pGcFo59+VtUO3cgL8oLH1S0o7mvT5R+Wa5WkzTaTSv1Gsc1VX9dKSAT+tXpjWUwr3+0ApImZuR4fs7xFaqYOu1G/cXozJSArhrOYv71+ojzq9/1OX+XW44Zj4hE8QUcx4Wp6bAGBqFp2R2/Pfm6VIWK4NMLNwScI8g6Nrv+vQgVKwl6cWwxUG22d7wWCZ6hKA4NR75S5w1390BJZ7vAvoSCCTgS9K1XQPBT8ckCwFp8fLEYkoqe/usIivNRRnVHfeskLFY3VDQvS/mEijsUSJzo6YkUpWwrb5KYnkLr1CQmpqZEidfWVYPhhXAMDg9j16FXMGLzxd5nlFp1bLJSOVaAec8scnd9F61lP0LPfDbiA3pxs7oPt1rH5Do0fL48uQAq4dJu8QpuvnTxrBy3BnoLAGqJKV4BBPLa6bM7/eOREZeNwb5q/Ob1XuRmBeLsxWEehkWBzCnLEUhS10678JrrFXhN+JrhTw9HoGl4CdaAcNQqH8t+Nb0UgJFRDyxtt6DqfD9iE73QP7CEY14JYs+ywTYUJqagZ3QYXl5e2JqSgWd27EfR4hKmffwwqGDIlIx0lLdUyb300aIdSgF4Dk2NFejqn0HfpAUpCQsY6/NBYUEf3ji7hFtKSfZ4fJzUKWBKKcwqOJn3qHX9V6VO4Up9ufr2hPQTguWcr672piAkfEjiCE1a/SxIilVjvH0GObEd6B3JgNeSD+b8hyUN758IBJ5suHPPSGhyZmQOoVY/2LynkBERLMA0266kvFqg3NuNXQ44eFAJz3Mchqn61DaNYXJ0GVvzonC5rAF9/Y0CYQbtzcNM+7CCyZvleghCEszU8wr7LtuYYCxVfkPVQsS63hnVBjsd8ybnF7YlAwFOY6BqMJVZ/fyWcftcq/GQY1/7Cs6rPB/nN745obNrRhSjOXaYJjkpTf2V74agnlbpGwTDqapOoJ2gLtNwjp1om5T7XtqP5bkKx4583bEQi37xykevyVsEAoKtPAWMC294f1HTcUHKoi3Y79iGhOWNgefS16LjqVZLFeItqp9fLrMrEDMNFZpZDudk28Qczlw+pbPI3Br90FbYWjplwdLkrWbYFuygMc/P82xEqdZRoNOOhnm1XVkflsexU9fhA899s44FJGwDBkK/DB1jHnKNvd1qcUL2bpRX2GFlOai+NPSrf7O+I6Oz0vdyctRYVWOKfsdoO+c+o/M6b9nPZqYfX3eRCOH4kDAPpCf7Sx9yLme937zX7Ru0w+uTU8ufWIS6Wn7aU9/T6b+fdVragXY23pcxDf9214sndd/SecytaQHTAqYFTAv8/+y9Z3hcx53m+yI0cs65EQgiEIEASDAnUVSgKFGBVg7j9Yxnxh57Pd7ZudbMrj/cD3fvc5/9cmd2/NzdiU7j9Xg8tiRbFEWJkphJEAQIEETOGWjknG+91azmQasbiQBJeKqep3FOn1PxX/+qOo3zO+/RFtAW0BbQFtAW0BbQFthIC2jwdyOtq/PWFtAW0BbQFtAW0BbQFtAWeNQswP/Bb6agwV8N/m4mf9V1XaEFjDeSjftMzhvH/CwXCH192HzeBlfaxycUxHyM0OVK8rXPZyO+sx7qZirzf1Tqpdqqbp6r7862/kkZDxz8pb8oe9GGK72xbO9nztq01HGWq8peKh7PET5T8JoReFwu3Uafp80IjKpXctuX9+aTSSirt8KT9uc26rsCWRR8ulHlqHyvj92QoIlxDKpzK9muBfol4OFev80pyEuAjKAKVR0J+RCK8XzJhOlB8Wr1IatSobO6UflX9SfTbpQdOZe61yfAHBKEgKREUR0XdN+2gj/qteaqjgSj3j/9ofxqD0oTSqKCoFGNmDAOIWZC2T9o+VuVjdxyjBvhEh4kXHSk//dtY4zH1BhnfPoU57HnA0+gJsoTRTd/xCjymIonD9z9Y6zLagEko3KzMc/12leg+nL5xT2V51B9crl06jz9RoG0RjVcpQg7UFGmouKdWCu45hpnRnl3g1CKDpPA49b5rRIM5vq7PzgUC8NDuJ71CppMOfAKjZTQr8qPr5C3DwrCVMcJI+fdSIIzGzuDegn9MjC/lQK+qkxuFeREX+ronrD5ljHOUvv27VgqrqNzBLVYNkE/e3/lOLS01S37KnWOAfYpbejj242LtyqR+vRrOP9r61hguYlzcWgWfeXj64aJsTkBvs7LsWNfJwLCA+MWbI/zwISLH75yOAaHTQlSYba+pwOjfrl4LsxPAr2Ec6v278TTQomVIdBTQL0i/H8VpfDx8UGKt6+EgKnae6mhDAQpqdj57VPpUh2WYDGB3y6hGr0jJFxIPI/L+D+9VSSVbRsEiB3y1LPCn7oxVFGM8tohbIudxYy7C0a6quHlH4Ox27/ElatFNpXespIv0D/qgj0n38RHH3woy1SKn2q8p7yeLOFA2i0uwhOBoVbQd3J2BsniQbJgn2qk5Z+SqsFGGDDumB/cW0uxxfcwclOS8bPT9x4C4Lw26e0l1XgJvAr+EqaILTb1Uc6hd9rG8NyuAwKED8YzoeESjH1xbz7ixgLkWGIerxT+BT7pOI/qkSHpE6FT0xhwWZC+UZiagVvFV8CxmCXqPi7W+IZ2oQJs6cVX9j2Gom6h2D5aicDgQmzJGEFleaeEcwsPT+HSZS9EBFmwM+9VeA114kpXO+L9ApCWmo+ypip8c2uWVFc2Kqp+/c3vY2g+EkN95yQMTP9qafwIE6iBOc5HzuO0DxV7P7h8B4SGX3ziewLUvSEfdpPOcPcPgdygAC8cyotCY+ughHnlmGu/B+0S6iwtGZbwb4Q3EBPqgYbWSVChelS0d840g+eeCUV7cyBauntxMOkJVNbelCUQUK7tnpGg41xGmA1+leuDUKI3p+fiV++fkf6n1k3Oox//7B6czIwUfHu32rKN7JfUN5MFOJwtf6lTiZwhPnaHAH2/tmjeYdzpmXtvqlBvqOCDEc294kEaAWbfFm8ECY6Jw43qOzalXubHNZ2BdebHWeDbF9S1u5p/CPzLz6BlkeIvry943dBVV2b7LWIEV1UZ6i0C/E6wmGrSfPCuuWUM5UL1WIWQYLNUYlffJWgtFK45F6i1hA+PMPBaRUG//E7APDLI7UuArWoL4ywXaF8Gc9weOefFRCaiUQDKVEuenBq3Qb/qgRBjfmp+5ZY+qxRz6edULDbagOlOnAoX/vpdCTazXCqM3yi6jcfz/STUbczb2X5UiIdQ353DzVvj8I/xl36p3oyg0qh1kt8Pnfoe6uqm4YMow9yhYjreGhW4OabUbxc+hMo1ZMfRk7brRsc53Lum4nmmZz7sL64TvCaT40hcZ/E4/UJdU6t1S5XpLH99XFtAW0BbQFtAW0BbQFtAW0BbQFtAW2A9LaDB3/W0ps5LW0BbQFtAW0BbQFtAW0Bb4FG3AP83v5mCBn81+LuZ/FXX1c4C0Y+98CUwlECNujloF31VX4dHrK8JVnCls8SELo3wr7N4D/s4QZ/1sMt6tENBCSov1o034e3r96DVflV9jNuNvLFM1Sp/f3/bDXNjuSvZVxDdSuI+CnH4Svtgfw8JX61nfdbTtx2pkq62rkkJ+zYMjnVWF0KqZqGyt9R8ReBkutP62mTm0y9ef07o11GbCSIlRO6QaroK+nVW9kqPv3z4bVQ0LVb8MwJPnEsJFBGSdU8RypF3oV/mH3lSKIuK+qq6GpWI5yCgPAHVqKCgJPV90VbAI4RGjcEZ7ERFbdpUQaEKFArfux3fMr0hQKtZzGbvwPnLf20DWo31MJbBfU9XT8wtzOHtp5JXNAYI5BrLt89vvb4v5TNG6NvRK+dXUwfOVwzsH5d9sfDpq8Oxt/5CwEHn8fwhTwETChtFxSDIy1PCiW+kZeFvLp2Dm7s/fHq8cbqoA9kmq1roTgFsKuDz7Pu/RPfl84j2DZb+SvVo+0AFSsJg7+7YK+FIqsQyxP/BWxjsHXOqiLgWqNe+bPXdOE+pdYW+R2jfqCyt4m/klmst159jb35nEZxFH1dKoKqOS9WD/tF8519sKpGcKzhGj7z+DkLrZ3FnoQ2+bv7o6unHsf3BaG6/N/8Y8yX0yzptSQxBY8cwJkyTOFvbJYEvxnsiNRGDlm6Z5DdNdWIuuG1T+y3r6xF96iLhywks4GhUHFoEwEoF3OsiTX6CFyzjLvis2AoG8rrxOQ83VPd2yzwID/YHdeCpvGdx/nYJnomMxd6xcYxOd2E+sECqmlqCBRjq4Y3kgAV4Ru/GhaIiqf5KAJUPIXT3TyMj1IQOMZ/yelAqyn7+HqJDveEWlAtRA0zW+0jVUgKlLZZQNAj1UyrSugv14r6IOXQLALOi/CrqO6dt8xmVjEsuNeNI+mNoqipFUHgkPIP3LPJX9hkDlXkJMYclbbcpsxYm+0rV4ObeLhzclof/59yHCAsLg0kQwufKqmzlRAYmonu8Tl6L/MlTL+Lj+kp5joq/yWJu5Vj7SdFloSwcgOnMfQiLSUGsUDZ2m2rCxEIeystr8cR2NwzMTSIq5CsICK2H24AJM7s9kRXggtY2d+T7mHBRAKLsnw/KryEjIFjWm/ZnOzkmef1eWnERXh6+YlsrFYubp1sR4eKK/fE++OHpHpmGfxRAmbbNDxEBhdJ/XjnlIscS+0StESZfF+RkfwOuExUyjadQ/VXgvnwYpn8SR3fHC9BSqIULeLu9d1LWo7F9GGlhQs01woTr54cl9MtyAxfqQPV7Bj5Qo962MX4XflUPUsyNA25tn2LKwwWhQSYBNLqDvys4j9IHqICtgoJvWe+6BivwyHNc8wgMK+iX4+3quZ8tgn7VdSDHD/8JwzmFY5fzzZXbpXjr8YMY7OjD0NAArnW1CiVdE1pEvRmMKr7ygN0fjuUFl2EcyfWW0Kmz9U0dpy9STZhr+fP9O3G245xdjtavqp7KjjxKsJj5qPV43xGhxi3UkGkTzG8RKvBmxCUJP72rpEtAn/E5RxOenXd1QeCBw/AdaJfQK/Pk8frOYanIzO/GoOpsPKb2Y4NNEt5X35lP1t7XUVRkVfWn+rBKH5KTjdTgcaF4O40I09yidCq92lLVOzI6EQP9ncIHr0kfCEvaa2sT7dfWBFy6fkYmoZ0IQbOsurvwscqLWyM0rPqSvqXi8p9cHU212L5dPJjxcYUxqe1NCTw4azKjufT9FUO/TENlbs7pVOC2XyvY/1SBNq7F3335+0y26IEseeDuH/rrN8O/Ln2G9SboS19g2/kh7EsomFvaaVwosuugLaAtoC2gLaAtoC2gLaAtoC2gLaAt8CAtoMHfB2ltXZa2gLaAtoC2gLaAtoC2gLbAw7aABn/FTWfHwdlxx7GdHHUTxynoxI8Kat+4td/nd/VhOrW/HttvqYrorbbAg7aAIzDUHh5djzoRRlCvFnWUH29yMjgDgHmTcr2AZEfl8xhvql6p+MLZaRtUu1xbnGawjifsbxLTPgzGviPgkLnz0CIoaR2rsCgr3nDm4mVfr0WRNuDL7Ozskn61XJFUo+QkrpTklou/nuddXV1twMtK8qUqW/twOv7hV79YSfRVx1EQxlIJ7VXjHMU12pJjZS0+YczDURk8plTqnJ1f7XFCqgxLQZw8r6Aa7qvgqL4EkYzQBuMqwEilW+3WHvplepbDeXM6ssumPMhXpl+vKkb6jgO2OoxWjcm6s64HCoIQG299rTnzcNT3ChDmec4vHN+M1+fa7zA+49kH2vTvun4oYRPf9GgMtVqhM0K//2Sux507H9sALHvY2JHvEPplOF96D17bL5Q+7UFkVQ/2ZaApSJ43QqPq/FJbRw/FLBWf863fnHkRUMj4jqBvBbbZ5+ci4DyIa2Bn52kjZSeCm4TgmD8VI6nuyP4xzc1K4IfjrlNAXH/k7YezDbWwTE7A/OozaItMwmxLIxrnXVHSUi8VSpVP2/ursX6BpkB8Y7tVXfSCUIJleEMoRu7o6ESL20WcEnDZRsO3xvXNWLeNLtdYlnGfNjb2L31scNC5GrvyaTV3EeTvbvgRgv3cbSAh/TnlhcdQeeMLFNddgE/ABGKjspEYJoC9qTa4CkBztK9ZjseIfWFyzIcKxdatyS/D0lcJtyNhCJ0R4KWPu1TTTPcNQF1Pt4R+D8QkSIVPtuFE0hYJirIvnzgejLRCD8QIKNe0kICflhah280Fdfk7MVxVgcREL/QMCLXOV04J9dQQtJScketmjgCDQ7ZtR6I5BTPTkaACbd/4CDznF6QC8MddMyhM70aEfx+unemW0ChBTwKvVIbtnp5BbMQ+lFV2QfDqKJMKpS64ce49UF2T81p3zVVE+Q0jyM8D3vODEhgl8Dk2Ooi4mDz4hvYjOcYDt693IiPeDUExnuhsv6d0qgB1eHaiecwVVD+urbts60bOlR5RzbhT34O8LWkIF6DcL69/IoFAws4jQ2741otv4INrF2COjEbHyIBUxbWMTsg++NOsfBw+eAxzrj0SEt2TsQU//vSsPMdCfEUbafeLAr4ncElINyquFZUlNxEW4I0zJX0ID+6T0CMhaNdJV9ypvYH8Ha8JyDkFHSWXkREeio8ulUoYe0EAxFQMbpufRdv4KJ6INUvF38DA7fj68aMoFWN6/87n4O8XBFefetysH0dmpBeCPVxRNDwt1X0zY4LxwkvhGJ/NRXLCEBZmFiR4TvVUHgsO68Oc+LXM44ECxvbz2IWz539kA4UJ/Xp5uyJ8bwQCFqZwqzcACW7D2JMXAI8AV8zMR8EiQGlClUWNYxI+TY72wO5EcZ0a6g5PwesSWE3P8pNKvgp+5PzF/uADBnxYhLAu423f5i8hZPUwIdciwsVco3hNYlx/CSur+czWyXd3qNBqVNNW59Wcyu/GtJxvuPbdbGjF9bYWJArg/c7Ny7axyvhbU3JtkDi/MxC0bW61qj2zbsGFgSi5bLGedPA37y9z0HXBCuXTBvw9FB6biDPNVkV+4xrHtrOO/BAqz8s6gPm5ToyNW9dGY16JoZ7oG3ZDrQChm9tqMTndi5kEobbd2ixrwbLUNQntvG/vX6Di/D8jd0swOsUYIzza1DMm1JGDhEqyl/wo5V4HzbAdYvw7wu9UYD/dbqyDI8ViguMNlW0ojPWUEDjVxVVgW/nQQWywUHUX9WPgGOKH7VfgtwKZeZ5tUtecVHvuLblnd9aL9Y8M87DZS+XLtK8cZNkuuHZHTHZ3g4JnqytGJQhuvwYRrsZ4BBqrzqskq9oS+mVQa4MxsVqPeY7tvVT+mYR+lQ8Y43KfdeM1D32W+0xjDPxO29BGPO8sH2Oah7nPdrCuOmgLaAtoC2gLaAtoC2gLaAtoC2gL/O5YQIO/vzt9qVuiLaAtoC2gLaAtoC2gLaAtsLwF+H/4zRS04u/9Q8Aa/N1MHq/ruiYLEPrla0c5wS11I08BwPaFMI26mWl/br2+LwX9GsvgjVP1mlTj8Ye5z5u4/BgDgSQjlGQ8t577vClNe/T19a1ntivOS93kX3ECQ0QqnSlohNDWRvuYoehVQb9MV2BORG9PmVO1r/tRN11qTBrrrFTzjMeW2r+fvlkqX55bTyVR5kdgYjnol/HuJ7gP9tteoa2AG/v8jAq+9ufsvyuYNb7XT6jHCfVIMQ7Zl4Sm+KrnCTcLTh0IkVBoYECcTfWQaoWOAB4jfKLGBctknspHqDa+1EMcxjrWmOokfDI8PAy+wntCvNqbD1jMxZhw9jf/0xj1S/thhzNg8vOWaexPGoGQBO8Ep+Av0xmhYNUGY35ss6P2RBQexUBFkTHqkvv57VFYiE9ZkV8SiHbsa9YH3IznVqtmyzaqcTdQUSahQFZ8d1QsSi8XiTZZXx0/OzYi25NWsB+JkYdsQLGzRmbmu+JnRbUC9rXCv6zXeIMHflB+U0K/14oGHfqUs/zWctzY72tJv5o0HFvmbVbF7pWmM67BBBjb3DtsfcE8Du37z9I/oofmpF+mhjTj45uDi0BCgvW3Ln+Cod5O5CR7oUBA+perO+Dp24aq26MS+iXc1/55hw30nxibwxGXdHTndCOhYxTjc/NIFBA5IdvH4swC8k3F8PQUflpdgUOF+5EgXiVPIDZBqM8GeXpJJWjC06W1YxiemZKgPv2o48Y1CZF39M4K1VY3ASfehL+XBT75IQjpd5Mqtr+oLEWYXwB+U3IRPQJAzxbAIlVzGY6EhuN/nqtEWNpL2D+SLuclgpoDUyb4eo3Dz9cdlXW1yIlxldAvIcAdKZ6YDcmR6QlpFm73Q4a/C/71Sg98hFIv5yUCpUMzHujrb5Hg6PDIHMYFMBgdKgBg8YCDUcWT8F9W0nPwCsvEWMctvBOfieHIZAkP0p/KRyuEUvawgJ/fwW8FcHzymFW1mEAgQbnnDhxFWWMtDmbno6myHF1TVnVO2odz7N7IGLQK2L65W4DFPUIVOCcDZQ0tIBB8a3RIgJdDQqV8AUW1ZRKg5LxLuDciUNhTqBy7+7jAJ7IQuzIPodfHU7T/IHaZk/Crsz/H0dwReLi44YOLbdIe38gpQGVXh4SyWTZ/gFORmSqejZ13cDArD1drKlBWcQ1NbZXwWnCFf4Q7pkbnMG/yga+rAB7nZ+A6IkDQrkxsm7QgeCpAQJlDqGqtQUxkItKTBAwc1YLffmSBv7sL2rqmcOrEOyAUzP5RKsFPHXkLNz+7LMc855L4FG9UdE9hHnnwE9AxYUwFVTLf6elxNI2GormhRx6n7XPSvyvHQ0F+EMK8fGXeXLsa5pts6w3LrGzws61dNERcuBdmFzzQ3SOUq4U/GMNbR4/L/uJvDa6HRvhRgZQEgJWqtP1vDjXHKCjSHLcHyVNhEkgumbtje5BGlUmVXWPITPTBjfJpeT2u1tPQKSxSzFV500+pKH3+F63icY97DzfzeG1Lr+1BSOMaptpDddqq2hKpGusS5oVtAv4/VhiPM/9YZavOzhf+XM4lat3jltCvu5sJ0UFueP5wIpI8hIpt8Ck5//Oaivmzj2k7+hi/02ePH/lzuHRfk3OKKkA9HKSuQ3ic9mtosq4tKh77aM+2Q6AquarLN46GIzjjKzh34RL2ZYdJAJ7x4wRgrABvlk0f4ofjU4HDxvHNNAR69+wMsqpB333TDI9T7ZlBAebqmkdB0jynYGDu84Eic5Sf9HNC+AzK3tw3zu/8zkBF5e2pXvJBBuXv1jOL/zq7zlCxuGYb66KOc8tz7Av6Dce8Wt9VHOWz6ruysTqu/E2dV1vmpeKqYw9zq2zE+Yx1Z71pc/oXw6NU14dpJ122toC2gLaAtoC2gLaAtoC2gLbAZraABn83c+/pumsLaAtoC2gLaAtoC2gLaAus1gL8P/dmChr81eDvZvJXXdcHYAH1imB105tF8kYlb9rxo25GOqsKlRMdAauObro6y2Ojj2+GG5DOVCPX0zbsYwZn0K8RCHBWLvPgjd6H3b8sf611WEk7nbV/pcefLDwpVRYdqb4yD8KEP2j525Vmt2niGdXulqu0M5h2uXQbfV4pfFLJUAWjyqA6xu145wQW5u5BQMZzVAgNCW3G/oJACfMeP2ZVQvTLTsZofzcI2DIQbNoSlIgGAdVRCZbBEbRN5d+MTCuMyDj2QAmP2QfGWUk8jomenh455/PC9umdJqnayAcs+HG0DhCWPBHxtLiqcsHt8usOoV/Wxzj/GqEo+7oavxvTqOOh25OQEnIMzx7v/pJa7WqgX+ZHYG2lMLoR7FV14dYIfStfXkrNVq2xxvmHfe8lRPK2P/68VI5kPkPDdeicmsBzf/Dul9ZWwnDOfNFYNyo+HvJLkaAvj7NeVC+l6m+1x15cOnfNGH1D9o19qKCz2CeOYqS+cd3Lo8+21t+D6FgA5yL6aLVPh1RZ5jGj7fldBfqD/ThR/qF8dmfmY+gaG0J8kosEWAktPpW3G+dvl0jAKz7DE+fODWFyaMyq1LrnNdmnWwVXRziPSr+EfhlYXpwAZG/eEhBryv+BQc8i9PT5ITNzG4LjE/FxfSXyA0OQ5eEp+615ZEhA4W1CjTYeVO6lwi/HJIE/BrWmHzvyl4jaloCwMR/50Els5l40Xq6QAGxARDQ6xcMMt5sbkOsXiNG8LDx7V6AxwT8Qf99SJ+Gt2bRUVLm1SehwZ7qXAIVnsTUhGGevdksor1+0YXtKqADvujEtnNdrtANz3jESsqQipnfOVxDu0obbdVWICvFAoJcbwoV4LJVAI8M9BLhrVc30Px6PZ4SaraVvzAadEv4zp2/H+fd+CNb9V0UXcXD3lJyL6E8E3zkGCBXm5Il5c7DHBsu7u7tjm/gMC5tQ8XfS20sCeLxeUVBazewURgcDUFR3TYK3H1y9hnd3WNXjqwT0+5Sw7/XxYRSk+uFScZ8sIyXUgtq2SYTG7cLEUBsSMg/g7Ic/wp899iTOXrqOuMDDKG87j927v4V/+/hD2R/sJ9r0t011tn46FhwulWhZl50h4XDx8UVu/gsS0n1iRwBuVA8Ldd0FRIUHCn8ZBWHG3bmv4vPiGyjIEfPEUCeqPMMk9MtCqF6blrId//gvHyI9sxDzM/3CD10Q4B8nVW1HBTR86oAZbi7TOF90Q9aLf54X4G5F8wzqG8aQ4C2AYc9h6Z8ELs1Re2TaoVGrSrNKRNur8UCVXgUU8zzP5aX6YuuB1zHYfQvB3uPiux/q7vYz83I0F3A+b2zqlWrQBDb5cbTOUE2XUDlVpRUMzHJZZosYVwxMy7H+ReuHEtLnnG2MKyM5+NMrINWvvvKu7AOOf5YveO5F4K+CSQmK+ke/jKzMZ222YJb0a7EEwnuo2ubH9kUROFZz4NF0AcfnfAd1zZ+LhzgCMTkrbC0UgOtvXUFhgT9CInbhie1usv8Jwltu9SEvPVwC5UWN44vmf/rZtEmMOfG/qKHRaVksgdT3Tp+R0K8RulXQtbpuJqRd12oFZumThen7bQ+q+UX2LVLiZrkcc7HBJsRHuiE/9WXw2lZBvyyYeShbdXXUyT43CRh9oXAbhuu6bCYh0EsfYtqvv/l9aXvbSbFj6bG2Qx0z/sb0C3aX5wkWp6Rux8VrRSiptkhfmBFlmZO8MSxE3FU9jP6kbEHfXQr6ZbkruW5iO1SbjeWoerMORr9Xx+2PqbTquKq7is8t162l1OmNcR/UvgL1qbLMfV4/MtC/lPLyg6qLLkdbQFtAW0BbQFtAW0BbQFtAW0BbYGMsoMHfjbGrzlVbQFtAW0BbQFtAW0BbQFvg0bQA/+e/mYIGfzX4u5n8Vdf1AViAN2AZHKko8ri6Gcl9RyE8JlHCLY7O6WMrt4AjVUkFiq08l6VjLnczWwEBS+XCPLjwcbtZA9upbrZvVBviw81o7W22gRT25Tjqb/s49/Od8OqW5EPo6iledgzfTzn2aQ8E75VQm/1xR99XAjA6Srcex14/EWmDbO3zI+BE/+D4W25MEPpV8Id9PgRjqNarYF6CLvy4p0wiPHAb0ibisPOrX8UOj0T84vMf2cAgI1BqzJN5KfjKeHwt+8a5hW01QiUET+Jj/1S8lj3RBhmxjfZrAeFFAlYKjFxpPfiwyRNHw74E79qnJ8jFMhgIxKaEHERTya9x5nKLfdSH8n202QqdsfCV+DLnTLajtu6yrb6E04YFTEolS54ruvkjvLDvNaHmeuNL0K8t0Qp2CCUR9N0aFIKvC2VRwaVJ9d8hoSQ7HBbzQNZs+lVq3l7kp7NdP5a1jtyzG95RkfgTvCSB8dX6jrOmO1qPmDfn2TPNH9qA35WuXVTpTa33wIi7m3zQhemO5aWiWKjDEkzj+DkqVGKbe7sQ5OuHgXA3hHlPwcsbiIndg4qyWmljpqNCLaG/9vYGEGIcF0q7DMyHYN908yC6p9pwZOFJnOkrxc16q8839FkwJMDM25YJWEZHJbR9oaMVZgGUNkyO20wR6ZGOsPREmXegpxnnTv8V3jLHgpCrT1A43JLDMNTYJhVueZ3HBw6oJNzoOidg0yqkePsKNWAvCdAGiWcYXnM1ocTdFQX5h8XDCGL98JzDucvdcp5LiwxAu1DtHmlplTDi/MQ0WoZm4DLcjcfftoLq40I5t66xE5HRiQiOnJLqwCYvD9xpG5NAqI8AG0lKtlxulHAjITz6PscQ7dXX04Gp8VHZHo6P2DATXonIl/ULDe6TdqM9KyvPYyrqiG3sxYdHIkF0QLboj4vCTpy7v7LvMdSL/PzcPTArVFqZ/9icBfsOnYJ7YKSEGRk387GvYqa5DNkCqg5zdcOwSxC8I0ZlP7b0ziPIz4Qa8WDG2MQczF5dmA7cgVBX0QXuFgSOVmH79p34x/f+ToLZhDEDPT3xw4Zq7A6PkgD31ZYmCWyb85/G7rwnpYKzu3+MhGx3xQ6hpH4MI0IFOSr/TZQUXUZytAfcvd2QETWABvH2jaa+Dd4LwQAAQABJREFUSkSnHMWBZHfs8wyW43nGJxh9Q+9LhdfUpDFkZAgV3vogPOUzK3wkANdautA+PCbB665+K+FtjvLFtdoRCbYS9C0TD5q0W6iGLFSo94bgky+svvf0rmABE78s67fvSAgOp0cD/jlSGZjANRWCcwTA2m2ZlorNvR0hKLt9HjNz0Whs74W/DxWS71LlNk+FHAd1Yn1lP4y290no962nktEqXkDBMWy/xhBSvnCjWuZgBHmpSvzMs762NYRzTXF/ia0kfqfaPYFEbl8yp0i1bCpnq6DWQKojK/VWlk9Q2T4oaJQ+ar8G03/ZdwompV32v/w9WDqaMTs1LmFezscLLsOI9hdq0jWjEnbdnfYyPrx6WUK/LI/rbrKAvq+XChXouwq2SgXXCFrzgYPndh3APuHrVAUfFT7JDwOV3U+fHUFOxl6pLmwZt0KZzNs/zIzp8SEZj38OClVfqmMzFAilblfPbpsKvIJv2U9KaZYAblz2Abz/6zMS+pUJ7/4hRBwX7g2LeMiBNowUiuO81hHCt0j0T0PA424S8lftUvYm0E77GwP9wTdkwVYX9RuTx2sCYiRETAh5dkQoSA9Zf4fQ1/hQRapQcM4UY0dB5zvyfGU+7Ov6zmHpd0kJ+2zK0xwDYeKBDDWn268j7HelXG6soxoDCtKlnQ7v8gMffLCHmXlOxVN5sD70TQKy9mWqOMbtctehxrgPYj8kJMTWJraDbaDPzS1MWOdYMffqoC2gLaAtoC2gLaAtoC2gLaAtoC2w+S2gwd/N34e6BdoC2gLaAtoC2gLaAtoC2gIrtwD/n7+ZggZ/Nfi7mfxV1/UBWmAlNx8dVcfZq3cdxV3LMQWErCXtZkrjSFWSN1R5E50QA28UM/xZwn+E2TveBsQ9jDau1VceRl2dlWkPmDiLt9bjTb11GJ2xQhaOytoI8FcpyrHOhFP4cVS2ahMhkaUUSlU84zb6sRdwcirXqf/FFL74JTDGmP5R2VcwrrP60G6ELRQc5Cwej9tDHTymVION+wRhGAiMWjpaMB/Sg2vnPpWKuizHxysSR15/B41X7tjgQMYPyijApKWTu0sGqsca4ShnkakepxRCGUf5CBWKCStzvkkQr0w/f/mvbe1XcZzl6eg4Vcwl4CcATGPo7Dbh8/P3FACN54z7VBNW8yKBK4LsN2s+MEZZ074jdXUFyttDXeyXtSqcOyrHCAgbfYQNiY3OlRCjM5XwtTQ2MyRMJiPQ+N9uXIbrf/hDNJ75YJF/rSXflaShz9AfjTbtL7stod//Vv/fVw2Mr6RM+zjKf54PPIEZs3gQo+Ue+Gcf1/i960I3Du3OhaeLDyxjIwIcdcHMtAmdwwMSbGLc4sYaVIn2Vbc0wmd+HL0doSg88ceIn7kowT3+QNxmNqF/1AVbUvoFTO+F6qouCbSG+84gJ80XXRPzqLxRAXcxNVRFeGGktVZCVCd35aJNKAfXtw7i1YPHkH33x2bFxBiapq2wG+3LawTv+HCECcjWZTAQxbf+QdZvlwBOS4b6MdTbiSfhLSFw1ln5MoE/Ki9zrBP8vfTUcSTW1Eg4lcD4SR9//PSz3+DYW3+BqtJa6S9qnksKHcW8t6uE5QT3KwDDSTy3Px4fvH9WziWJGbnI2HEY85PFGJopwJ6MYfT1z0mgkkCeya0bWclz2JcZYwMczfHN6BGA7bSAXAn9Hjz5jlD+zZXw+77Ux/A3l86BAGp42PMI8g7ClCiXCqYcT4QOCRz2DvTL+iuImaqg20ICUJC0FRdrbtsARs59VAvta2tCd0+zwIGt4UiQAEXTovA3n51HavgT8BzownzANAYGpxCd6CnbS/iwKtEDHlM5uHTtV4gLCxG27UFTUyM8gwIFNOwOwvUEf31cXIXqb4BU/iV4/xuh/kuV3p/9+q9A2HfeJw2jAvofFSrCHoHuEqJ9+zmhKC385NPLAxKcJCgZJEBf06wHYqO2oKlWQISTjTL/M3eKJNQYGeaBhNRTyOpcQF5ogICKh3B2QCjpivWLMGR0qIcNwt2SvBfzri7IDBfXlUEmZOa+gtrqm9IAwQKYfDbFD1R3Jew8PlIt++xAVgCKWwYlBO2X4Iuo6Q4JuUbG75EAMIFXquOzz2aHFmS/KMXf3OwAYeMpmT9hz7IKK8SrfIkn+icm4JbuK9dF5j8tQHK17laJh10cBXcPF9sawnFmf01KoJLt5xjhOfq0EfplnoTgs6PdZFsGBq3X2qqsrx6PkCqypbVWgFFBveq8cWt8UMdkMmFhdh5F58/JMbPvxJsIH6yW6ruh3nNo6bunZusTYp3vVV58IOb0591CddnXIXzMeLRLSV019mXk4P+99Klt7VZwKa/n2ObO7maZLf/po2xjhH6pllzSYpE2YsT2zinpS+oNMDKx+MN+Yn4MfLPLeOsNWbfX9/xXbM9qQ1XLmJyDQj3mUNY6LZWyYxJMaG5dkOkIyLodH0BAURd++0WnrV8JQjMkJ1fjpd1JQkn7ngpv1Nbn8MXn18C68AGkkaq/x77DoWjqGUFX2QJCQ8XDK+JaioA2fYo+/Pq+eRwS88BPf9tig35pq9p660MW6sFWtofzhgK5CfwqyFnZifUicE7fY78rpWQeV0GC76Jt01PD0r60Ud6JP0fLnRu4WvyJiia37AN7BVyWxTTGcaB8flHiR/QL2xSwNwWTLX0ojH8eOTvb5EMDHHNGOz6i1dfV0hbQFtAW0BbQFtAW0BbQFtAW0BZYoQU0+LtCQ+lo2gLaAtoC2gLaAtoC2gLaAr8TFtDgr+2WqX1/qlup9sdX9Z3vsOX9Un5UUPvGrf0+v6sP06n99dh+S1VEb7UFNqsFnL3uei3tUTcrCZDwRqa6SbyWvOzTEGS8Xfm+/eF/N99pS9o1J3EHesRrnqnUR5Apxz/LKXi5XsZR/ble+f2u52NvL/Ydb4I/dvB7ElgktGgE4BSQtp52cQQoLJV/YMC3FtVpqbjq3Ghj1ZK+Z2yjSrNZt+xTjrnVBs6vZbdPSxBql4A53//srx1mkZb6+j21ylMxyM16Dh/83f+NkUEhf2gIhH4JuBjhJJaxf/d3pW8pmyvoV/miPViqsoyOKMDUjEXCKAQ4OIfTX8vqb8p9Hquq+VRCKUtBHEZFXpW32sY9lYdPbv0Gg6ahRSAI6808efG81FohoWGRmXGceIa7LAk2sx1/9LWoZWF2Y56qvrShsqM6xi3rynG8lqDKUYC9/UMs9uUZoeC1lOcozURACOqnZ3CmulyeDp11QXPVrUVRHQHKiyLc55f9IfsWQb60i/2x+yxi2eRUjuYr4P/wcIgEG+0T8FojRczR7ANCcV9N3olhz0B8cO2C9NV5AXTWdQpA8y6Ay/TpEbEoTM2QqpnpMV6I33EcI+0/QV3XsITJUjO84e3zEjLTnkFozm58LJQyCUd21ZXBJdMbTeWTiHMXard5r8JtvBqtTR0o9NuJ0UDgSmkZYl6IRPyT38Tlf/1nFHd34ERSKm4JNV0Gjh2P+QDE/nEYGj6oQF15Ed6J9cXF1mZMCvCUqrM784/i4xvnJQybI8Bvwo/05agDBRhtsT5IwPYQJN7T0iLBVJbBQHiWP5jCPSqwJdIFQdueA5V8g+Iz0dE6hYiFMcwHuSA2wA8RQuW4USgQ9/UsYG5+RoLNPv5BKL5QhFCTBX4e3ujpF21N8UKSrwnt4xEI9xKKnt0DOHAwFHzrxI5IAZIJFd02oZLP4G2qR+JcPXLNezDfJo55Z8DbMobcPS1wd+9GV3eoDcjrGZjCiV2vID8lFokp6fj7mx+h4NibCE4wY/TyWdnugUkrBHpiRxbKGlowKtoS4BuEDgFIcnxeKxrC6dpyAV2GoWt0UkDXldghoPlaAc7SZoQDQ4Uy6NVbFlCFtb/1FvalF+D87VvICQwFlXyb2ioRYRIQroB9CZlSnZk2p6Iwv1OlliHRPASv4Ofkfm1DGarbepFb+BqSI1tQmR6BT/+2Xp4jXJnj2yeg3zlUdnVK9d1YU7+EfhmBeVMxtbaxQSoXs88J/X4k/HRuYcE2784IaJ0AMMHp8fYIxEWIhy7ccoSPVUsA2jM4SM6r/b2uAm6fAdWZqaR6ZKsv/KNfxpkvLtvgSF9XP6mcyvIJPya/8k0MVBTJcRHs7o+K6vNS8fTnp88gTgDMtXX35k4FezItQ1SIUP0VSrWEOJNDdmDMw4Jsf6sPLLXuEAgtLrVYMxF/jfCkWvu4htmvL1wf5oUELeF3gqCEzJt6rPWzj1u46z8J1fUxaV/C2jUN1jmT48WYN7/7joVgZMwKmDL/6Tk3W506GysRWnAKcTGt8BGsKxV4g7ITMNE1aFv7VUPU21cino8X80Ww9DN1jluWRYg9VgDltwRY29ZXZztttIHtoNjZHuch+5OQLO2mlPapkOtoXVN1MObB+dBTlM08lBpyw0AxktJcUV4xJOB3LyFzvgMdTeIBAbdwRKY9iciwejGfTUgfiR1KR2fbJAKCphAVW4CB/k5pHwL7BJ1hfhqWLX2Yqp9GSponrl0qkr97SssH5JpM+Jb1OiXq72F6WzyEcRP7CwLx/N5kCfpS/fd8aY/8sN7MlwrJyocI8ZY2WvtHtUuB3CdfiUJ1hfWtN+oct86Ac2Mc+j/LUOURjFZ+xL5SfcJ9VRemVz7KLX2SgelUHB7jPs9TrVodlxEfkT+s03Bdl6z3qEunBL3t2/mIVFVXQ1tAW0BbQFtAW0BbQFtAW0BbQFvgPiygwd/7MJ5Oqi2gLaAtoC2gLaAtoC2gLbDpLMD/c2+mwPtVDJ2dTsXjFKCiwF1ujfsyvZNj6hy3Ko3x2Kr3Nfi7apPpBL+rFlgvUIaqkE01d9bNTEqVljcuHQHF9rDTagpeLci4mrwfRlx1w5c3dl1dBWQhbLZcYBzCMMabvxNhVuhF3SBeLo+1nDfekF5L+kctjbL9RtSLfj84uBgsUOUQ7gsJTpTqqerYo7Jl3e5nfK5nO5xBqutZxkryUq+gZtyVjE9jnkr5TwE1VEM3qreq8yoNIUOl0kyYjOAIYZHw2ETMTU/YwBHGF8gMBgXopQLLYP8Z4VHl42ah1su503hOpeOW59g2lpUeuQeNnXfkPuvS0VmNZ3a+JCFgVTdjWu4TFC2ZvrXo1er2cQiFMH/jvMU4vGgmTO0IaDGWRziUn+++/H3sEa8kTx6Iwq6ZDCyllM2yVqtgbV/vlX5fCnq2z0PVyR7sZR7pR/sk1MQ0tOulgSuLkt/vuBgfGVyk7nt455StPFXQUjZlHNYz0BS0CN5VaZfbMm2Qe8CXHhZouasCvdHQsbF++blv4L3Li+2rznNMZOVtlwClx4w3zgpF7qa+bum/9CuOLfoux92zBXsFDBuDID9//PjTD+UYvlNfh/heP4wsdAjYcRpBoW5IF+CjS1Q6WqpKcensj/DW0eO4VnxeKmR23+mR+bV1CgVfAYyGhbjhsOkkfttzGnk7XCU0N1o1hi0jdzC/71kBV5ZJmDc/MEQq+R7NfgbXBWRJZWKOZUKfCf6BiBN16nZzwbioZ3NLtQRO+f1IRIwEUNleQr9vpG1D27xVgZwKuOOPP4WsgQFpjp9WV8i4puMn0eqVgB7xe7GhpBTJvhZMCciLarG3eybR2jgBqntOeOTjUPgg3OLdZL3lAwhDdXj87Xcx2XZFQoM1beNCd9gV5lgPoTbej/y0MFysGEOAm4eE9Aja8TpHQXSTXgIQ9nWBm8UFv6ksw7FoP6mk++uLXQiIcMOtkipb3BeejcBAawrq23vwr5d/jVA3X7QK5eSMnja4xpklvP3i7kPwd8lDfdsQeoabkZ6ci+KyL6SyZ0X5CCzTQxKONfkloW+gEye2H8KF1kpMzMxKSJQ+EPeCGRmhLrKNVDK9XnZZ2otQ7/hUNQpzXxQPO1yQQK6PeV7CsgQLc1L9EBtmwpTbKDxcYjA3G4V2AX5eLX4fsUmzyNzzGiztTQIOFWqtVwJgjojG/uBQvFd7Gk/EmmW/egUfAaHf6tkpFLW34rg5RfZRnA8f4ACeM2dIWPsH5TcxMTWFwi0ZaO7pkjZq7ZrDjjxfAfMKJd34PgFNZyJqSxJCZutwoahIQr+ce7t76qTCqTl1rwQ2WxbEPwwGShAU4GUDPtV8zvYTfCT0S/h4UMDY+0fz5TifEb/cJRQ55QpvMQYw4SLXAqolU8GYIVIoVHf33nvAhfGp9KvAb+NawPg56X4C7PaVaq6EQLlOUxlZwcTqe0OTkH5m/Iy9NtVbeUD8Yd3VmsR9R+v7uzv2Csj9CBLbbqBrrg/9Y7P44sr7crwQni8VNjWmY34Eg+kz3GfgltfPEgIWcDGvAwhVEzLevm0/AsZrMe8ulOQL/KTKsUxk+EMAtr98UCjbhsr5Rq3rr25Jx7BQ+I6O34XPyt6Xv7cOZnnYFG4NWchdpmOZLnGR4o0Bw3LeV2uRiqvyVt8dbakYTWVfY5/QBgoSHhqzKrsz7Y7HTsosXD3T5HyYVjCKqblCVNadl4D3wd1TsIR6ITvShOCQZ4S6dx1m3XxQfbpUrPMhYkxa/YP5xwabMDI5b6sS685rmrcPvQ6+sWHSpxvbhF/wYw402exA6NcYwqYK5NrFtZTX4sZ12BH0y7Tu7u6y/7jv6Hctj6vA8rg2qP7nceO+8hfamn6hfitwv6enZ5E/MS39Rv2zbi0PnjGPBx1Yz5X+pn3QddPlaQtoC2gLaAtoC2gLaAtoC2gLaAus3QIa/F277XRKbQFtAW0BbQFtAW0BbQFtgc1nAQ3+OgV8Nfi7+dxZ1/hRtQBvPBKUUTcQ11pPqjDWf3F12eQsj5Obusm/VAL7OtkDXcabrEvl8+/hnLIN1cb4UYDgatuugGjVP+/+gRkXb1qVAJnX/cJizIN1s+9bHn9Ug/0riu3rSX/eqPYs14/Zmc85hTDt67na78tBCcvl96iMT2eQ6nL1X+/zCiRaS76jzYuBE/s8HJ3nWFbQCMHg6AORAoQZx2CDdTwHZxVisqcdT7/1bQkG2+dphDLp34Rz6gQcYwwEZ18+8g7Kmm4sAm4JnljG2uCfEYNYn1xbuuHxQQyLV9CrecaYF/cJ5K51LMVFFyLTNQ41AzU25TuVP8tTILoCQll3hv919QeyXJbNczWmujXPn6q81WxVfVQaKsg6CrSpmpcdnTceYx4KnuJxts0+2I+Llw+/vQgmt4+/3HeWZ78+OCrXmA/rqUBdHieMfaXiC2MUp/tMS2i4z7Xfoc+w7PV6qMlpJe6eWGquS/COx83K8xLy+g9PPi+UXEvkWPnTZ1/Bwaw8FDfWyFz4yvYaoajaaOlGfU+H9EGqZ8cIOK5noRUNLRPYfTAQQ53TKKsW8K2A/qK2JuKp9G0y/ZXbpVK1k1CmGkM5yV6o6RBrbkythEUHRyOQEJmLvY+Po6Vb5HGpDGkF+/GroosS9vQJCsfspAAThWon5/9vZ+TKvIeE0i/h34iEZFzCNArNqchNTgXLJBhsFkq0VIllqBbKsFy36Kucf+ZbBVTa2yLVgYOE2u8baVnwb2nC3rFx+AmF1GviFfZbEkMwNJKNmak2odY7j/wEL3iafHC9tAI9Au4ctsxhTqi4EuDM3RKCjz74EPtefVdutwqF49a2GVQLgDAj4w1Y2ooklEhw2E0opCol0UChItxtmcbupBA8N5eCC/XVEvhlvQnYEqijkihDp2j/vuww+GT+IUaEsnh6wCyyol5FUoKAtIf6EJyyVYLZBK4Z+sfq4TXeYVPf7RRqvwSOfU/EI35uVkKkhFizZ0fh4i9UfKN90dg7IEFt2ooPZ7Ds9Cw/VJTVSqXg/oEZbN0igNSGacSnZktwnJBqUKQHooQy67mLA3KM+4XugqV3Bt4BQehsv4LdheMY6Q/FyLQvwmMS0do5iK0+IQjy98C1hkbZP7l+gbLebPvcZJPc75ufw3dOPoEL5ZVWewg139SYLGT7+uGvKm/h5eStEvx29+yWdiSUSD/juubrKmBLd6G+3F2L2oZqHM/2kerXVETtmYzE3p2HkJvTjUuXa6Wdt4e7oc4yL9V/ZeGGP+5THRLKZNqwxCFki3nvJyUXZQwq95pmrb8f6AvsI3OUsImfhwR/CQ03CJVWFfxEf0X4uUkw9Inj70gbUn07OlzYSvQR7U2Ynr7DwHWy5dYkFOTLY2wfPyaTCQXb30TZnY8kOEvYkn2n1IUZ19kcreD5yMl+YdshBMeG4qMr5/Ff3ngR/1xaLtSfR+R4OXHsbYSGNcvymB/raAQ9eSxeKPj3llhVidVvKSogV9fVy3HLOqnrASpJzwlamg9REvjkOebHLYO6dnXf+0c4FucrVJJ75Lg2CU3uT0sapYo45xnaJfXNFPkwANOp+eVIiuhHYRtHgXGoRE3FYvYD+8s+cJ5h8HDtlArN6npFbY3xD2R04YP3Lsl5L8E7AZ9X12AqchpvPf4NCdq3jC8gTqhNP5EvwOuRNhQLVeUg8VACHxYg9J8e9yxqOypl+929A7+0lnK+O33tooTauZapT0vv/Jf6gErFrHviE4/J+nAt3bere9Gaa6y7cZ/wrQrsB0dt5Xn61/PPhErlY/Wda0RhgT/CfdwwtXBPsZe2Vn3KdAoAZnwV2D76AM+p/lPnHuaW9XVWH9b/2y/+hVBc/uRhVlGXrS2gLaAtoC2gLaAtoC2gLaAtoC2wARbQ4O8GGFVnqS2gLaAtoC2gLaAtoC2gLfDIWoD3AjZTUCIiWvEX8i22vNuy2s+3NlOH67r+bliANwud3XRbTQupwriSwPJWCi8Z82Md15LOmMd67fMGKsN62G296qRsw626AbzWvNWNWAm8CsCoRQAsKvAGt1G5VB1/kFvan3W833autM5GgM5RmrX4wXrZ0B7ec1S/tR5bD/sSFt1Z8PaGwcmrbRt9Zz3atdpy1yM+627etkOCLI7yM6rmqfMKGiIIRLiM8C+3DKHb0zFS34hMAWVREdg+2EOZjmDdsdlhfFZ8RgIqxlek85XnhDYGmrtk/4+MVUm7E/pV84t9ect9twdk7eOzfhl7f0/6mqMxOTvXKeugYFQCpvaQKc/RP9ZaR/s6reT7cqq4Kg81x6vvq90S5GafOgtGBWlncZY73tx6TagKWtUpl4trf571G2vpw4mIpx2Cyvbx+X25h5aMULGj9Bt9bGeSL1yStsFlZkIqMJojo1FaX4Pn4xIRMDaKVgGFEp6lauzW6HgBwZZL36NaY+j2JMz2jyExCALenZTqyKVtt9ApgFACi5aeaTkXEMBt7u7EW48dx4/PnZYKon4pM1K1tEgoznIsMC7TzE35oru7EtMjuZga7oC/txtaGpslGMi5IsE8i5oGq2I3f4TS5wi5LgwPgYqvQQICLZieRbx4/vJvLp0DVUwJhRZ3tsv9ix2tEpIjwBgx6If4o0K9tbkMf3byaxjsahLKsZ4YiYjCT4ouS2CYeXBey3MPxxd1VuCYMOeVqgEJ37JOBHf5SY73REzsHgkDs992hLbC1zMHpRW1El4e6u0UAPBNWMZdJCA90zGNO21jNnXP3UdDEGnyFRBZNyomRjEt3ozwYt5/RtB8I4K25GGgv1PagbB0e+8kLELg1WMyBiZLOXKTUjE8Uyt+1Yn6CHCP39mXP7/wCfx9XAR8GoTB3kEJNW/dmgvvqKcQG1iNiY5BbOt+Gr3bvZAhbEN4+hd1t1DV1oXj+Zmo7+6TsLbJdyuejvRDadc4OHfGmJLh7tUnFGEHER1lQmdTuQQjI+P3CEB4El5hmVL5lv7l5d+LquouqXT7xkFffHa7Bw2NvbIviy8UITrtEGZrS/HBrXKEurphq2+AqEeAdP3PhM2G3V1BtecUb1+xvyDj8eSLr/6lgMzLgPFp4acz8nzD5Dgamq3rB/u4b1QoF4/NITrRU8C/HuidCkGAxzg+EaqyDBJ+Fv/LcBktxtmrA9I3CIEWJlmV3/cdCbHB1gqaVUqsI5NzcPFwRXF5nwS6CdcTHlVzO2HX8tohqepMtV+mb26skuXyD2HPjrZpoQJthbnr7wLBzEdBv1W3RxdBnVwnmb8jGJNKrWHvzKL3skUqy6vriBcOmW1qw8Y52riGECzn2OA/BX7TVIeyhhZZz/MCsv6z51/H5PSgGMMWMfZuISB2l9M1nonU+s19jg/WdUuwOwLiPOU453EV2DeMo+KxbYSNi0X5qp3czg9WST/8X2d+jZI6oXidmyrrSOiXDyfkB2zFmR9a4WuVN7eEfg/mZIg5aRhxQrV4SMxpxkDol8ER9Gu0z+jEPUVjHld2pH/PCQA9M9ILpWJM5IfMI33bd+Eb6yptNdFlBaDZnyyD6s58ULGmeQhzgq91SbRC0PQPrm+0A/2iuslim0OVcnZRcbcE7qn+y98+BO4ZX4G2ClLmOvVxcwn4hpu0Ki/k+GfJddX4O4FtoD/656cjIWqr0/5UbeXvgWgPN6mKLQ0m/rBfvD0KbOrS/M76EELvH6UnWcFt9dCnPCD+MJ6jQH9VPqvO03eU+rM69iC3tJEC0u3LVbaxv0azj6e/awtoC2gLaAtoC2gLaAtoC2gLaAtsTgto8HeT9VvcQbhvfQFuiY+Lt3Id3LCPa2Q+5sX/lyDeqKWDtoC2gLaAtoC2gLaAtsDvkgX4//jNFDT4K+4xiQ67n48GfzeTx/87rau6Oa+avxyMpeL9Lm1581TdXLW3x2ZrJ+tP0MR4Q1i1ja+5Pf2Z9ca6sV17dgbJV+Aab3QbzzvbXy9gl4sjXyG+0sAbyKpNK02z0fF48/5BBQW7Pgw7EMbcSDh5NTaMjfYSryK/p169mrT3G9ceyqUPB27LxER3j9OsCZ+Epb2EmECrAiDTtNbfA5vsExrBXCr0KdU/YzwjNETol8ER9GtMw/2QYDMmJr9sOwXocC5g/XghqEAUQiocd+x/zi/K/9Y6FgnILgXJWsHW207VhI1znH377L8vVcf1nvMViGxfB3v1XAXuOlpzD558RyoP2udh/L4aoNaYbjX7r0WdkhCUozo6ysfYRkLJ/Dizh0pvb3+2fcfRkzY/VnZS8R/mdsrDBduCB+BjysLAuAWVbc3YHR4llWZd48wwi32CdWWNtfjg2gVZVeWncY+HYOuci4Aps6VPz5ibMZkYiMDhaTS2WNcPpr3WWI2C5DQMjY8iYcse/PL6JzaVUjXmCP3KMC4eABiahL+XRQKTBGqpBlqw3Qfj45EYwDgm+icRue8gLDXVOFS4Xyrbnjz2rKynOdpbKvsmpVmVis81N8gxzjWGasCDQq34RNjz+OWtf5ZQtqWtTs4Jp69/jhMClg3Zth0DNRWg8i9Dnaizp4CBqTyrxpx51ynpy/tOvCn7taf5CnamhqF6cBpxgb0o2B+E6gqRbm4a12pqpZL31rjrUhnTHEXVUvE6e28gasspjPVVAtkhiHItEHNQmA0a5rzFdreNlknoNXJmHL0zfQiL2IPAUIu0H+tDRf1z136O8vYmHMvZif/xwb/gYHa+bENzeyte3ZKBs+3tEuAl3Mk08bPj+KdLP4XJuwCuHp3oM9UiI/QQfITibsDUJK4LG2XHRyHIJxJVQo00J38CLi3DEgh9yZyCI0Kl9J9KShHhL97eEOaChvpxCf1SzTZooQphfrMImClAQ+8tFCb7YmA6F1QTHuo7h+u3B5Cf4y8g6RcRuFAHF/PLiGr6DNWzU3L+nRBv0hlwWQABXqXQzDoT3G6bn8X0dJtUMiVwefqzT4R/xkvF36qRVnQd8ETrlTbZb4R+b5adFzB7n1R19fQdx9j8DAIDM1BTJwBpQ0hN2S4gzA4BWQehzjcLJ1Nc8bNPPpcxZhMC8HSev1RKZZ9wbG/N2CUh7KgkT5SWDMu2b4nskv5Klfa2XuvNn+GRWUMpsMGi6uC4WzgGhV9xfojwzYVRlZvjorPdqnrL+Gq9JBQa4g8Jfqt8uGV81m/k5uiXyiFUqsJXj0fA5P8SjgiFaIRvkbYhlMrAsVo9MiDzopI2VYD5aRIQ/vDMHWlrqnVToZZqx95CqThaqH0r4FSVwa26nmB9G9qHJTAaH2gSSrB7EBtpgadYizm2jYH9TB8antuJyupPpK3VP26oAksl8le3pCM4Og65idukz7PNYVFpOHfzvIROVX60Bx/s2RsZg+LRfhTGb5VKwVQq53Gu/fRJtt3RGzOe3hWMO43DEvrnfMdrB6ZhYD1VGJrxQHZSoHwQYLSlU/oArycyg6yK2ozHMghl800nTPudbybi4l3I/Mln/pNtXWBc+u3Zy5e5a4OkOZeo3zKEfhn4ncAvr9P5MfbBXEaY7KO0iTj8tue0w4dpWA+2i3VmfxoD50q2l7ZVbWUZHYNW4PylA2+gqbdOnlO+Y0zPff5mGx4elrZmHsp29vGM39XvAB5T6wLTqfXGGHcj91XZHOtU0Wb9aQv7QD9iOzlPKzvZx9HftQW0BbQFtAW0BbQFtAW0BbQFtAU2rwU0+Ls5+m7BMwBeB/5P+Ka/AlNwKkwB5o39iDI8BViM8CzMdl4Xz99PbQ5D6VpqC2gLaAtoC2gLaAtoCyxjAd4X2ExB3T/Sir9rh381+LuZPP7faV15I07dtKQJFKSjbuat1iwEhBTM5QjYsYd8Vpv/RsfnzWZHNy03utz1yp91N/anMV91M9x4jPuEEU+LV+6uNqgbzMvdxN2Z//YiSMNYjrpZTH9T+RnPO9pnmpXGdZR+tcdYtwdd5lJ1ZNtXY6+l8lrpOQWmrDS+o3hGUMH+fHyEGVSPZdjy5mtCBe+2fZQvfR8ZXQwKfSmC4QDHxHIwxVJzU/Ir38RARZEtR0K5Rpsw76WgXybk+Hsp9yTaBq9h18k/x80LZ2z5LbfjCPpdLo2j82wj57iBAceK7sY+Yps4thmfUIpxnCv/czS2FXRlLN+Yr+24AEHM3vG2NYfHmS/LIezzt+cuOYV+GddR2Tz+8uG3pRog95cLBFVv31l5PyyX31Ln7YF5pdar1lxjWiP4ajxu3HeUznj+fvYV6KvqyDWdfaW+O8vbvo3GePbjS0HCXLNUeYz/+uwx9G0x2ZSrlyrTPk9jeS994/uLIDHjudXuK7+k4maeeFBmuD8MoR4dIMhG8DI8TICffv4S1iWwe+72Tdt4YVrC8ynT81KddnS8U85FVO2d7pzB4JgVjPsvYo758WfvyzGwRQB4P/70Q6mCqerKfFxCrWqbE2NCNVaAjlRmTQ3fg0YB6L16NF4qlebnvoEWnyaEDvdhcnxWAP7zGGttllBeshhbBEIzd3XiQkUJ2oTy8PmySgkJ7knLgjkiWn6m92TiztUiECy93ntDVoEPC3xza6pUOuUYpeIpQ6BQhC7r6xFPSbogxtsHfeI7wUOqB3ceOIyA6nLsS/kDXOq6iiTzFhR/fk4o6vohaHoaQ8J2lz7rB5VirwoolIFAZ3C0eCiiaULCjpyHaKsBy6AQq51CvwAzOf9SDZSgZHOXFfhknTjPX29rwfPPRqG0VajGenaBKskMHn7uqKn+XO5/47k/x//4zd+CbQ4SYrkTfSMIFfMc1Ytpe/f+PqmcG+bqDgLAZqHsW9pabq2HqGZ/TzmS5t3xs7ZGCbtZRidASPJ4zgG4T8XhYluthNyqR4Zwa3RI1quzX9heAMEMBDZ9TbdwqbgPEQJq7i7sR5ZQQDlT0ofHgvww7lKMhkBvtFUMwF0AxzUNZSit6kJ/6y1Menvh68f2oyAlAaVN7fJaiPZW7S9I2grL2IgE7BoFRMqwJTFE2inB3YSfVlcga6c/St/vkOf4Z2tKLrxCy3E4PRrzngOYnJmHh1hey25boV8j7El4MSXXH/92TvhXT7tNHZeQNuvLdU49uMCxzX5iH056mWxKsex/tpugt31QfUqfiAgolCBoeGyiAC6bZFSq1i6kdi16EIag6M60fUiOnZTtVOslfeNYoXVcMDEB1ZbeeWmbjBRPtHXeg4VZ7qiAnTnG1RpSWjsm/ZFgdWePeGCno8H2hgxCvbwWKxBQ7U9vXZXQ79+31MHDvU8o7KaI0rzlAwAsl0rJhE2NwCmPc53LSfs2zp7/kVzPrpRYIVaeY9weoYjDrT30q4DpyOhEXL78I0aX/kYfUOs250aOBY7p+fYWpAlfp5r4+Hg7Xj/4jFS4fm7XAYxM1aBF2In/9ImJiRfKuOIBIrE2L/RZ5PdXYs1yrCto1fg7Ql1XUSmYQV2Xsw6OAuunxisfXkjyNUlAlvYxhgKzN5p6rH2j4F2eT5sT6tp34xJEThMQelX9DdtcyzgKUOa+MRDGdRQI8tJfL5R+8KXTqn1fOmE4wDY7+91IO1CZmO1Wa4jaGrKQvznZXwzG358sn6Cs+jA/lV7ZmmnU2Hdmd8bZqMC1bV6oprNerBOvFR0F1o1tUyA54zAN28hj0cdysNI3DTnKXx/TFtAW0BbQFtAW0BbQFtAW0BbQFni4FtDg78O1/0pLJ/TrGZG30ujrFs/dNxouIamYa/pk3fLUGWkLaAtoC2gLaAtoC2gLPEwL8H/bmylo8HftwK9SCdbg72by+H+ndeWNOkcKPLyRaAxLATbGeISRFJDkCNixV6M1pn0U9o03XR+F+qylDs7aoEArY56Eo8YFnEKYYi3B3k8c5UGVPWdAGOtKHzTexHaUh/HYauIa0y21bwTP7OOxjRtRpn05q/m+EruvJr/l4ipYbbl4xvNUmSRwpoKy4Xdf/j7sX/eroF/GXQn0q/Jc6XY5IILjoPH29UXQhTHv4KxCuHT0LFLJNSryGuMutc92E0DJ3HlIQomOxqQRKGZefG20M2jFviwFhdgf53fC1d19XU7byDiqj7jPwHmfUMfUlPWJ/C2vP4un+/IEmJcNV79A3K583xrR8FdBV4ZDX8qX51omWm1rhYqr/NoI+6hz9luj4qPx3JOFJ+VXpSS5lE2czUsqP2dwsTq/UVvBwXxJWXCjynKUr1rD1Tl+d7Seq/Mr2dqvS0bbG8vjPlWrV6JcbZ+nsR59zZUO/c4Yx37f2XVO4X5/AUNGYnZqHF2DwaiuvyWBNZZP0LK5V4D0C5Aqv1T7pR8TbBsWgpOMk535Mgj1UXm1tc8KoHFcN7fcAw/PiwcL+EMxNTEPH129949wNR88/0wo5qdzkLbrMNwXKoWarQd6BRBb02RV6Z32mkFM7B6UlLwvociwRC94HYwR86kAYMU4zvT0kcrEkQJs/flvq5C0EI4LdfV46+hxCSwvzESjqO4a3nrsOH79s59L5VxCzQrookJ4jVCaJaSl7E74kWq//DSL64icsAipcEsomHHbrl8BYdMc3z5Mie/pidcQu/PbuHDuC2m/4FA3ZLhH4mJ5t7RNQJynhGsTkrwl+Mv+oc2ohFvS2I1AH2B8al52W2ywCSFB3ohJMCE5PFAChaHec3jqqQjcqNmP2RlfxAkY1NcvyAqfCvCaIXXv2/jtR38l+6hzsB8ltY0Ij48Qc1qihK3ZfwR9CTAT+h12d8XzcUk20JlriYenK7wigMLUDJjEWM0z+cl2Bwul1DKh2BwpHqiL8dkHy2SjLOcpAYZvP/x78HWtkqq/AV69uHJ9UM7tniYfZDQHIHDWF1RiHvauwy+/6ESq+J9BUIwn+qdi0CXgQRUyxYNaHV238ONPLkh/4Y/1F/fmo3XACvuyTmkCwj4aFYe5uBFER76M4oob2JeRg8RDr6Cs5AubbVWeQxNDqCzvxETEs8jJfBLnzpxFZPwepEVZQVoj7Mk0hLIZCDA/sd0NngHPwne2UvYp/Toq/Uk5fql0q0DN6aF7vynYZ2y3gkDpYwoI5DGOg/DAF3Gj9H1po2oBPWcWHrLNiaZhq8KqrIT4Mzs7K37HWGwQsnHepoIv86OdCKiyLMKJA4JPNF4XsFxCvwx9w5VwcwWmZsSgFoHjmXGp6HupqkceU3/y4sdkG+nzLKcwLQYfXCkW4Gy/9CG1phnnFo45+hnXueKyL2RWjtYzgsqsswJ9VZlc21LfTEb953cQJ8bc0NionOvUQzrM/7ZQ744JCUOQvzuGBkfwQVmxBH+DfIPleOeDBcWNNdhm9sBXovNBtW+OB/oJAeEhse5fFWre09GDtusPtu9bfxQv6826GO2n6uZoy3ZER3lhW4K3bA/jEOanKi4Doet9O/xQXjMm969U3VNdlhHEn1Ax35XU3XvTAEFk2o72Zb1UXRSgrNKtZOvs9w/zVNcPVBeuabg3Do35qvnQeMy4T3C+tHwAr58Qa4hHDqanhiWonbPNhIFBNxlVlcO27MgTEO24t2zXiwci4T49gf5JN/ld+aLKn37F39Wsq/I1de5BbNl2ls1rx5WUr/qJ9eb/Hpj+5PEQtM36I2Ju65IPez2I9ugytAW0BbQFtAW0BbQFtAW0BbQFtAXWZgEN/q7Nbg80VdxBqfT7QMs0FEb4d2pI3CcSDzk/SiEoYAHmGCAxTggaiP/1BfguiDddif/nTol/+OmgLaAtoC2gLaAtoC2gLeDEAvxf/mYKGvzV4O9m8ldd1/uwACen5W7YOVM0Wm2xLIc3+9TNv9Wmf5TiG2/kP0r1clYXI2il4hCuWkpd0qFSp0q8wq2jcpdKuh5lLpW/o3NKpdrROeOxh1E3Y/mO9umH6zU+HeXPY2sZr0bo15ivPfRrPLeWfSP0sZb0TMNxsBS8QbVfgm/rFViem5tQ1Ztf+BLoYA8UrxT6Zd2WmscDfYVSqVBVdjZvKVjK6OOcq0dGrIqZhJ+Hrl5H+WgFAiL8UVF9fr3M4VS9dy0FSLhagFGxTxxF5J7d8M9IcwiTG1WmnZXjCMZiXEfAtrM81nI8Y8dhmNO3r/mBjNWWaVT0ZNqNbh8ftFiJgvBq22GMbw+xG8852mebqf5MwEwBgCoeQcdDmS7onwvHliAzCN4pUIvwK8E7bhnU8TkBnh4/5i8UNKdxOGsQ9Z3TGIFVUZTxqLZrHzjPGsE1AnPXb1fLaIQvqZ7qbapHhLuvgN4GIPBT25gnSJfgbcGUh4soLwDuzdlobazCiWPhKC61SGjxN0112B8cKiDXONwYG0BGUAFutBRj3tUFKSE7sC8nVkKBQb5+Ath1R4q3L6h2mh8Ygpk8b6lQ7JGZjai9B/FH3n42GJbgL6HfCwJ+DPL0RHlfr7QDgdQAoTjM74d27pMqwx//+gwi/IBthf6i9i4SpKSacH1nL9lpRPh7ofz2sE3NN7vge/jt5Y9BiDQs8yvwmQjEk6fewcUrnwkQexp1rbOiP6zw2de+loAbt1MEGFuGVqGOW197C65bJ/H7J8IlrBgX64WmO8U2s6t1rblbQKMCxGT4xtFw3BoRrzvcfwQzTXckME0AmB8GApcJ41m4VF6Bjt459Fm6kLptO3rC72De+wAyBSwL11n0tZSisqtTritsP/v1dn07Dp36HmgD1iUu+SW4+2+Bv/8UfnL9Bpqa6zHkmSaBW09xXc4+Tkih2m2z6Me3cXjvSXTV/D22JKSga3QSBIrZP8nTrkj1FXPyQB9aBiyg0vBoWC8GhOJzTVU1wnxnYBnthXt4vJxTju0PRkOL1f/+6+9l40r5uLihMQyXqUoBz5ZgRuQ9OmIRtl0MYHKtffHZcBTs/S6eGd6JJvcOfHSpVKriEuJkm+inz/fvxI7XOzA37YNWr1SpDCyNd/dPj1DdbbirRsx2Bbj5wuQdZ1sL2S+ce9nntW1WxdtEDwss4y7IT/ASvvJlVVGlistx3IkhZIV2iTwLZJ7Mj2vjtlRvNLdZ06q+Z5Xof+HBU0JZd9YKkYaYMGKxPuxirPehr3xHgtMHs/LQ5zUiFYwJNquHc0ICo3CprAzfyNiOBAGP7wqPwuGDx7DPy1sqP387I1eOGaqCn4gzI/eAK3ITIxFt/hNED83h0N5s6YdqDmnumQPVjJu7GozVkGOrq7hHXpdx7qHPFjWKPhQQJQPHr79PH6pa+hFgykR6erw8dqbkmoBnq2QZCf4B2G5+UYDK2/B/ffw+2KaGznaYwxMwNNEtHmRwR2j0UVy7cc1W9u6DgfjFv3TK73mpvlKNWG1VJK4l29L9pB/wGPv3w/PX0CLslBp3D/xV8bkldE3ol4HK2Ma+kQfFH87J0lfvDMi+NF73OYpvPM88jN95DZSX42UDmlUZjrZUtKVdCf3yIQQFKxvjOlovVR8yngLn2UbO4cyP65OCfvl9q7jJSOVl+imv+XiMH4LrVJZn4Dnmy4exeG32auQplA6V2eLKSBv8x2hHY1GsF+3Kdhnbboxj3FftC8goQPH5agRsETeAA2IwKtYsHbQFtAW0BbQFtAW0BbQFtAW0BbQFNp8FNPj76PeZ+9YXYApOfagVnZsZxXzH1YdaBxYeF7mApw564I1n/fHiEwHYl++LndnWD/ef3O+L3bkmhAbPY2hkTtxP0RDwQ+80XQFtAW0BbQFtAW2BR8wC/F/5Zgoa/NXg72byV13X+7DAUrCYypY36e4nqJuFvEHLjzP4jMqbTycdkgpXChB0pBB6P3VZj7SE43jz9aWQk/ethLge9bmfPJZSVlwOnlL9uJIbvSutI/Narlz7vFQ97I+v9DvBXyE5J1VIl0pjrJd9mxU4uVT6jTinbqBvRN6bIU9H0MeDqjeBj5DgRAkpbUt/Br0WKzy2kvIXBOVmhHydvaJ6JXkxjnq9OveVSij3VSD0y3mLwIjRj9V5S1+lDbhRa0LYnhCY/LdJcIuvdedx2tsIJ6r0a93Shucv/7XD5EspcTOBPbBqzCQgJRkmMZfU/eRnxsO2faPKtO2g3Y6zeWW1DzMYs1VrofGY/T4VCPlhn46PDglVdiEdu4FBgUmqCPq0j1fgIv9U57g19ssbMa+seg2s9unAcJw73njexaYeacz/YeyzT9mWLa4ZiCl8cZFKPed6Km+ODPZJ6Jf1U2PEvq7P/cG7mLEsICm9FxcujMNVqNIWl3aCYylgYrvNpswzcedrSAnPxbCpDqcOhNjgt7eeSkZbXwDK67oQG+aDvK0hUinWzS0Gs1uy0dTagN2HX0fw6B1k7X0dEcHNEiI7ni0kcd198GmxBX7ZyYgNEuCfUPwMHRYA8fiwBLKutjThYHY+uqJDETMzJFVrr9wuxetHCyT0axaw4o/PnZYg70+rK4TabSKCU7ai6PIdEFzkAx2HC1rx398rx7s79mLEz19Cwj+ruQOvwiwcdvWVkPGZWgEYNrRI6PeNtCws9FvgKpRau8UDD/te+VNUXvwccyar8icfquA8UH77MwFfWlVALeJ5A6rA1tR9JmHs8K2nMNLchOL681b4UqiE3m4aliBoWIibhBCpoEqwbmz03nh5Os8f//DjNtCmF0t6Jbx34sS7CBXtam6rQEykB4ZHZm3d6J3zFTzVu1X8Y/9/o0fAmKnbn0RZZ7W0XZg/EHgkCmFttfCJ2AX/kBA0tNZJkJJjaGa6GBPuufjXsx9IG+x5+o9tiq4jY1aFX2/PW7zUwON7/gxbTaP4x1/9E3JTBAQqPhcqaxEc1ofMGNFf9QK8Ts0VcHMxjuwV5XS6y7bdqK6F27Z3UF9yWkK/z0TG4sOeDkRkHBaqqceRnrIDl66fkfBgUtyrGJsuheu2EOx77Dvy7Q7TkV0YrJ2QdqbN/+FXv8DWzDzMznciNsQD0S4CuhUQL/07wTseQ7PDNmgyiArN4aH48S9+LdXakzNHkBQUIH3z6fw4aV8aMvK1x/GPP3hPQotcNxiM10tqzSYUWtf5byitqLWNC8ZVcyShWncfFwl9sk5MRwiSdVMKwMZ8mTYivAy3rl6TMGlKsEW2hWtravSkgOgH8PU3vy/7hFCxR6A78lN85TibC/GUIC/LoDox1YzpS8bw2N5mOV8FhoxiNtZPKmszv/dOn5H9HeK6gPCkPKS4WdWlWwSA/YvKUly3dMvfCxEmD5xISsWwAOWHxTo8Od8Hn3Yx7i09uNN3XUK5bA8D2+jsgS7a57GD3xNjvlk+kEToVwWmr2tvwe8/8db/z957gMdxnef+L3rvvReSABsA9iqxiKQoqouyuiU7duKbx73c5NqPHSexc+0nuY6dOC75u1uyIkuy1UWKokSKvYEEiEKARCF6773jf95vdZaD5e5iQQISac3HB5yZM6d+c86Z2ZnfvKMg3hTsL9gn/ZNjntCvtu6RYawPH8NPD70tQXxxIUup/yyI3oae0Qs4XFgo1zU6Pl9COHD0CgjepABdml7qeBwH6Um7Ud9cjqWp3vAL3gVf70G0tjdY1X51XL00HkPdN/Q+noN5zUJ/HM5vkSXjO/tNSv+MjIzoLGRpzJdpbV+oMtbBmNBYDvugvuYwqlnzfDk01IW77/CzQr6srzNjeTTWk8eZ0C/Nth5sP+vOazbemGN9mIZh2UFLEegehJbJVvEL0zu6ZuG+6zFdL6MfmR/D6W/Wj0vWT8PSrpS36G8iEJQSgKDTUVjrvwaFdbP3Qpkr5ZtxTA+YHjA9YHrA9IDpAdMDpgdMD5gemB0PmODv7PhxLnPxSN0Or+CUuSxi2rzH+hsxUfvh/e4LU+q+j9/ti6fuD1cv1fsi0N/yFR57Fec+xtm6NgCRYeOoqh8zVYDtOcoMMz1gesD0gOkB0wMfUQ/wfvjNZCb4a4K/N1N/Nes6ix7QD/uNWV7vw0Tjw0IqWPHBoD34jBAqgV8N/bIOxnVjnWzX+QByJg8cbdPPZJsTemdn54yBp5mUcTPE5SdmeRz1Q26CJBqKu1YQ1l6/mM4XtoCEfkg9XTq9n6DKvsN/0JsuLXWbdWStDkp43RlMreO7smReUfEKUFIQ4IdttjCpURn2w65b3G0PfChKYQ+7r8HzF34uzX/ikVGHEKOt7+z5S8O0GiyxF8dZmLGPGIFiYxqOi5aWqZ8q1/s5R3O/cfz1Vfdfpdao4890SXgnKipqSv7MY376ZuucYZvn0c7jtkHWbfrpxVea8OXPpdr1e2/FZYRnZ9lV+70lfOO0kD8LMkI/1oKvc8V4LpwuK6qx5x54dbpo1v2z9ZIM5zJHfYiF6eNCADjEK8S6ba3INCsEmQn9/sdPq6aJeX27HfUN5uobnYCxfouatS6lsLdYzunskz5RbqDKqIYgbY+bviaiWqi7x5hce/B8WHH+BNraL6Oqog/zMn3QXjeElBilfFrUgUm3HoG8kh5Zj/b8y2itzhO4jqAh1SDXL9msqMdmASgJw1J9eMxtAqUVPehRLOvQYC/iQxNQf6FMlH8LVBqq2hJiY1l7T3UJ8Mj2UCWW4U3NEbjYWiMA79boeAEUg4eHENbSjs7uDixbnIPDRXkC5h6oKMW5qjL87/sfR1dTvcC/zOvt6nL09PSgeLAPnW6TGBjox5NxK7hLSXEOgIBwvFLYHm7vQfTAEAgVEnA8qhSAeZ6gYjDXs5QqMCHInaod79W3oL11FGnJG6WvBficw/pkfxD2pIpom3uU+szesLS7r2cE4WPlmAhcb4URqRJK4/ExwocLlwaC6scEN2PiUuHlv0p8ROVMWmTaBrSW/VkBrf5YEDGAi9VjWLMyQHzFOWV8dD7i2wNwfPQYblkTgNo6T/T0tck1TlLy/Wg+dhiBGQ9iZ2olXnzrNEICvDA8agE9fT3V+kgp3BeHIbegDqfzD0qZrNO6nEdR0uKL+sk2+A6OwsstDm8ffEn5aT5qhvoRGuiv/gLgGzmE+upulFe3CnjKtghMmdyN6urLCAlOQmZEqCiQLkv0RvK6T2NJxlo898qPBWj19rX0B2lrSAWC/TyQ7gd0HezDkfzXBVYNDfRGoIKuo+NukbmXsHHt5UE0t40g4O4kLHX3ln5E6Hfj1nAMdY6gb3AcqxdE4vWjddIm9s2LxUrpWh0H1pH+JQwZveYRAYwz5y1DVlC1HE8m4PWSPjbMkyraqUrVfHFINfLLLMeS19UbsyLh7m0B5KmwSkQpb28AAEAASURBVOBeG9NVXLIo9rJ/09bf+fiU6yMNdBL03ptrOdfx3KqVZM8WHAIh1jdyFSSu2hukHuSw/3AM0lhHAvZ11SXYtvPjSAhowpp1QXIM1q0JlXONl487GoosXwBYHDMhgHtqyjxRtW4oOYu8kEi8fOaoUr/2RZMaawQ1eVOF6sx5aswt9/bF6fYmFJa0yzh57cJRPL5lJ7JU+3dt3on48EiBdfU1Jv1inH9ioj2Qd/6A3a8QPKoUhnPSF4jC70/eeE6UfFOi45CjxiPHudGMYHriHcuxwOsSXj65T1SCW2w+vWk8DszDVulX5xur4PFzxeewankAzhT2Sv8i9OvM2E5H1+w8B2s/6Dx0/LuUGg/nC1sz+sp2H7eN/uRvlm0bt+Dk2Xeuiso2Ll8QKH1Qz/cci5vUSweDShFZz0ExgeW4XN8qfYTxtt/6sIxP2wzZRsLQCYkblFpQm8yp/O1C40sO7G+r1+2SFxv0daAGaXn9xHrrazSWQ7XfLq9uyYfbPP/Y85dtPa5lmz7XftNl6d9+/N3NsllH1q+9vd3lInrP9amvMgSqF0HyTejXZa+ZEU0PmB4wPWB6wPSA6QHTA6YHTA/ceB4wwd8b75jY1sgjadOHD/6qew0fFvi7cinw5U9EYp6CeWdqyXE+2LjSDy0dg2i0/1hlplnOOD7vr+rnKhSjorm7u8t9V/4un+kf71XpfGZcGTOB6QHTA6YHTA+YHjA9IPfLbyY33Gzgr/vN5FyzrqYHPiwP8KGcM+MDvZrBWmsUqmpRdZCQqyObLk/bdOFKJc0In7FM/nghHHc9xoeQ/NHyQZgzf3wQ5Tsqg750ZtPtd5bW0T5jnvve/a412plzT4uKnzVgDlb4IJpmezyM8KKjYgmFafvzz76jV697SSCFwO5s2eFXfz9bWV1XPuVKEdNoxjFsDP8w1hsPvDwrxRJWn4l9v+IH1ujOIEZb31kTzcEK5+uHt9hvB4+ZHjMsmp9mp+k53HbcUAFVG2HZ6zGCIbYAD/MzzhkzyZ/QL82e33X77an9ilptx7GZFDVncVkXZ6bhNmdx9D4CTD98wfk8Nl15Oi9Xl+z/xjHgajrGs3fcZpJ+urgEp04pBVhHRiVSvjBgz9gnL5w+hDOXrwCJeozo+Pqc09FpARC5zfHFa5CVy5RKr4LGSov6sGX7Y2junpAxpq9PBpu7rGOBcCONAPHYQK6CamNk/BKsbFdAZfjtiQKapWdYVCxZL1p7Z6RAmVxnHt5eK7kqpsc4l+GhFjUPwog0qpC+U1ullj1ounUr3q18SWBg7otw97CeSwnz7lWAI9VkabwW1G0sKLZAkt/PtYD5VP71U9dwwxWVSA4Kkfgsh+G0X9eU4+LYsKx7eXnJdnpMhvhquL8a9z0SiwIF1AVFhwt4madA0M1J3QqY/grYbppfSCA8PV+T9ZTYK9exBDV1e3mMBpXa8u13fgIJ3gUCzjY1ViF7YaCk43yXo4Bgzygv+LilIGXF/0JUwAhOnO4SH1ZWZuL86edQnvUHEGCsaxjC4qgALFSQOOtdfvl1pGT4I6DpNfzoQKXUdYMqXxtBQLaj8XAzshZb2s597AfxMalY4Fcq+7pHV6Kw8M+IiB0Xf230DsOJcjcsVGrDQ+1ZWL32a6BKLdvGuhM07O8Zg6+qw+otQ5KW+dInxfU/wS/+8B2Jy/hsC/v+k9vuROHFfnSkLlCqySNI3VQuqsc8jiFxqzAvJRyD7b9gNoj2VC/NBYVJOdUv1OFsmQVupD+PHexQYKzluno8zHLcl38zG1Gqf65XIKw2HpNXznWh/3IVfFW0mNgUOZ7/8MksqRtBXPqB14vMk1ZT82e8cMiiFMo+zPFxOL9Z+fn9a42wB3X2AnKXKtBYH2u+QEjT10fG8cn+9Mxblda0XAlXhykhzEvG5bt5/YhYlib7E1IftObp7u4mdVwf14V1Ct4+XvQnxKS6ST9gZM5ZPBYfU/4NTLb0wermNskH7hYANXVRFnanz8O3Hv0U3BTAm5WQit1rdmBHWJTMDzwHcowsjI1Q/dkTx4YGJX1VSaGEV7c2geva2K5tCqLV7WZ4epRljBnbrONz+dLJQ3jm4F6Bfk9eKsalhmL86PXnjVHwROYSDDbmShz2lXTFc69Me0DmoXo1JmkxISmikKzHmLEOHKP2jH2F51/2Q22cC41mzEeH21576LbxZRaa3tZpGZ/9bSam89DzMNMWjP5Cxo+9fNjGvac6ZZee77nBPsoxQuNY80/0kXX+p+PxN63ROCexzsuUL8KDC676rco6zR/eg5ee/3dJtmd/r7zUxA3u810Qjc/tfACfue1uqy8YzvLYLl2u9o+x7GtdZxu0z3Q9uGRZxut/vc2+zT+Ocf3nStltb1rawH5mLM+VtGYc0wOmB0wPmB4wPWB6wPSA6QHTA6YHTA+YHjA9MJ0HNq9xw2cfi0KAn/t0UR3uZ1rmwbw+SJs3bx5+/vOf49y5czh+/DgSEhKsxRMEzsvLu6a/jIwMaz5zteLjc+V+yVyVcbPkS0hb38u8Weps1tP0gOkB0wOmB0wPfJge4HcZeNVlvPLS68al7Tq39R/rr9dnY/kFZmia6YEbyQP2wCtj/QhnLfdZJp+8pqofwSOjkqQxrl6fLk8dTy/5YNKopEjFo7DgJVce9uuI17CcaV2uoYgbOonRr/YqaquMay/OTML4INtZmVr9116eWtHK3j5HYXyYbCxvOmUvR/kwnJ8Fnwt7YHs3QtzOq8+796g3Zyevq4jZUg6erhIEeLRSnjFuzMZNiN2wCZ3FBcbgv9h1rdrMBgog6kRxlnGMCtfctjUC4ItXb75KAZqQHxU97RkV5bQRvKUK6UyM83Vx1XlJotPrJV+uaG2/AkQNDHqoPjpuhRAJXeg5lOuFfcWi5LZ7e4hSJO2Tz77PpC7GuBy3zuYfrc5K2MT2HGHMx5V13X57cbVarb191xK24BNb0XG+yuWkWu2SCaary8YFTQhpWyYv47Av3d+x2mEaZ3Mty2If+FnNL7k6I3NlHMwow/cj8zjbwl7O8pmpmjHHkb05zVhG3+VS2bSnyM0+qM8vXHJccEwwnOchXXeucz/VV7U6sCjtKhVRWnhQDoL9SzGZtQ4TzS0CTfWUN4nisHeQJ1rHPOA2MoEQ715Rr+S8MB5YgYH+caU+64GI0SH0T1jyCnD3UsqhbkhSEq41FS2YHJ1EfIovRrzdFLTbIwqUrCPHWXr2WnQ01SE1uBmhGRsEZE4JChZ13q2JyXijqhx3jo1jT0EtUhSIeEt8klIo9cGyZasR1FgnCr2Dqr733BEK30ZvLJwcR2F7qwCDC4ND319fiqLJSexRisA5buVo6/fFvrJShMUlIisgUCBjqgxT5ZcqEqvCo2T9M2mZaIA/6lqrlfJlN2K8AqTuPuNKOVapGBMCLaj3QNGFfYhOXW+5DlVQLf1K/2dm+lqP7YJUf6QoqpPQLY/RvQ9/Ay+/8GNR6ezv60KyXxuCAgMx7jEuwOTre/cgPHotPLvexbhfAiZGL4nya0KYN1q7G1DfMoTE9Adx6L1TUkaIUmy92NspeRP+7Wh1h7c6Jr1KtXdcQdqrV38Gt3sr5eIlqaL8ymNOgC0ldj0eXrNSlJTd/APgHxiBJcsboFhfjKc9DC8FdXe2tyB8XgZeLCtCWFCNUo6OA5Vy8479O/z9qGybjfziMnir+pTknUF33yhaGyIQFzaAVSsfw7nyXFWHFaKYTNVd/wAPrN3whFLovQDPsFYUqzGQM+CF0BgP7DveiSCl/ks/Xb50XtUvEIPdfdJnGbZl+yO4WHQaXf0WeC8yehVGAuLR117NJgl469ak+kqGUkdWQHTyqDdKa3sxqPopjXWjzU/sxsHDp0S1lCrALWMDAtPW9/TDHb6iTsp4vObIz+sRpermxkGpB8NphGpXZgbgVO4pS4D6v7mpWtLzPEL49nLDVLVufd5iAioR2xoVi3uHJhAX4Y361iFsy7pXVFkvVZ6X8ct+FRnsgUWxvjhQ0otk93Clrp2kVFwH4Tc6gLjkDaBycLQSaA3xdMNppRhMuyU0RpR9i9o7kF9TgflxQfjJa6+Kum51SxNiwyKxJ/ewqP0uWL4BtUpV+1Y11twjA9HR3IGCOot/GdYbrYDld/eg19MDD926WvoT2zU67oGO7ivKtjxeNN1mPVfxxaW9x/8k4d39Ct7OWoGlKek4fqHUGpfpCPq+WV6CHdmr4Re/GgdOvikKwS1uq7A8bgynLuQyGuLic3Do5B8R5Ltarhv0fCg7nfzH869xfjcqcjMZ8zFea9jLSrdNf/FFb/OtdL3OdATOdd+zl48xzJhOhz+0JMCqOK3DXFnqvHieuWdeoHpJZMCarLWz5irVWyqz06hu3dE+ivnxnugd9pbzCPPiMSxsnMDuR76G0MlSpf4ehoMebkgZHEGNOt5BE94KQj6KpI4MnO3Ik99B+vcQl8yDquwcHzrcWqFrXGGdqOJr/M3FvJdnX5l/jVnzvEMImGl4jG3TGuPqddabCvieEQHoK7eoO1P92NW+pvMxLo19zxhurpseMD1gesD0gOkB0wOmB0wPmB4wPTB3HjAVf+fOt7OV80dV8ZdKv3/9sajZciNyFvqre4cDc678m5qain/+53/Gv/7rv2LRokXypSA24te//jW6uiz3pKjy+7d/+7fX1LZnnnkGra2t15R2ukSs76OPPgq2oaioyG50/nbnPQbey3BmvH+0ePFiAZ77+vquepHaUVpCxykpKZI2MjJS/Mf0zoxgblJSkqSJjY0VRWWmmVT3vp0Z42ZmZkp7eS9lYGDgqvsaISEh+Md//EcRlmhsbJxyb8tZ3uY+0wOmB0wPmB64cT3AOf9msptN8dcEf2+m3mXW9Yb1AC+mS9rUg+nwDQ4Bo+utvPEhIidGAjTOPit+veU5Sv9RfDho9L3RL9M9hDfGna11I+Doap4E02n8YajBK2dpp2sX1e9moqppLMtR3gSK+Uno4yctSmHGNLO5PlsP91knAlW6PfzcPIEsWn9ttUvQ73QArGR2k/3nyhw4HWxJcLu6tgBblvkpBURfZCX6CZBmhH4JHXp6D1r7s/G4ZgctRetIG/rGp6rrcd7UYATV9cJ6ApF6+21XvaTRMNSIwYlBpRa3EoSaOc/yOOvxQ+iX8yDz49ygYRbu/9ST4Th2sl3CCxWMx8++X6+xDEfzbo9bjnUs2rvpM//jj6GjoMhhetZtriBV23YbyyH0OxMoNTnNTz5zb5unvW36/dawDaj37MO5I68hxS9pxiA48+XxLB4osR5fe2U5CnMGJxv7qqP0jsL1/O0IjrdN17x0qZqLzliDNcxuDbiGFT1vcVywLQSVOAZ4Xmiqqbyqr3Ef/1h3fe7Q44bQr9Ef7Occaxx3KQt9EKE+f36xqk1URwkgjvX3YrRvCNnpaxVIWYkc//WISOxA2vwADI1OoLl+HHHhXqio7EdSiBfGFGzo5e+G6qpBRCq1Vd5ybG4aVsDeOrh7N4Lgp+f8RHTXtgiYVVN1GSOKFRydnFD9rUbAWw3u0lV3py0QeLddzQHlHW3y1uOZhHh4lF0UNWCGP7Tq60h//2by/s5WmSdO19VgYPsdyD95RNIQil0eexfy6y+Lbx5MmYc3SgpkX/fIMJiOftXgL+Ff2nsRUVjwuDeajjRjyC1KKeuOisIyVXmz0x9CRPpCDLVdQKVSEaavu1sbZc6LDXbHhYoB6/mK5y5CrPqPUGRYZDvSArwEJuVxocLt5GgC/OOasDTGF/kltahq6QdhvOyFAQh5MgPeTX0oqRrC5PgEvHwqxJ+s5xOZSwVmZhs4T346eT6ev1ApwGtvfxd2LZ4ncG9h1wCe3LEBhwtLsPv2r+O5V34s8CeVlQdHR1BSdk7dKFYqveH34vDe/0Jm4IQAo6cUTLszS9VvYCUiOs8irrcBnuN+eKP4MlIjU+Vc3FF7HvevCFXg6jgWLANOn+1BxrwcDE9ewqVLZQoStJyzh71jcDH/CLyDPZHiH4qclPU4oEDTgZEQ+AQEIXLJdnWjG1aQen6qUv0dGEZ4SBI83VNQejmPTRbF5KNHX7VCv3GbYlBxSr0EopRNCev2VfcLfNvjswRRStFWHxumHRoPlvFBIHPLXRFWdd/b745CYV6ndZx5B06Kj9flPCoArn4hgj4e7BiSaxLbl8M4vjj2NPjK8mjG86ElxP7/7FsDCpYPVv5pai1GT+8YqF7MPpgY5Yvblt6BPqXG/dRdH5NjSng9LDkVkSEZiAr0QE76Auw9dwHzdnwNk4NnVZ9bj4GuJhxpqJXz5O4NK6TggsoaWd694ykcPL1f1vkwps8vGNtztsEzdQV++8oz4PjQxvEYrCDzoyqv7bGJ8FEANscrTYOtzI+gstE4x3Bs8XrA+OIS4V5CxAWXy7BpyRpUt9ZLsnmPPImSjlb0qPkhMTIav331V7h1w274BMVg7zv/JfF1/pwXmS+XxpfDOGfXKDh4+4pABPl7wFMB5fSl0fT8Tojfdm5kPM6jjsz2eHLs6YcsTKevVZk+2D9eXh5wlJezcILSbx62qJY7i2dv360rQ1HTaHkR4WS5BUJnvddtCsGlEvvX/vr4Dak+SBiabaHqPF9AYRt5LmkNUusjCxEwUIXj+xrR0WeBYOlPfnVhv3phYeOibBAqf+pjf4/SilzJR/cBjhGt/muv3jMJY330y1r6mDCss8tynrTNi21gm/Qf47piVN8eOFIh6ZjGqMjsSnrbOLrv2Yab26YHTA+YHjA9YHrA9IDpAdMDpgdMD8ydB0zwd+58O1s5fxTB37DgSXz5E5HqK2nqZtgs2uL5fjiZP4Ch4dnNl1VMTEzEt7/9bfzgBz9AVlaWwKfGqhvBX94rIQR86NAhl/6WLFkCf39/uf/wb//2bxgevnJfyljGta7zHsKXvvQl7Nq1S+6p19TUqK+WXfmqFfOlYvETTzwhYDAB4YMHD9otjqDsF77wBTzyyCNKdGE1Vq5ciR07diA7Oxulpepep4JrHdn69esl7ZYtWyQ+027erL6stnAhqqur0ds7VUyA+dDXn/vc53D77bcjJycHK1aswKZNm7B8+XIQ1O3osHy9zFhmXFwcPvOZz2D37t0Sn+k2btyIW265RXzM9msjbHXXXXcJILx161aBrhsaGvRuc2l6wPSA6QHTAzehB3jP/GYyE/y9fvVfU/H3ZurxZl3FA3ygyslqf8MBlz1ifAjrcqL3I2p4babpZgP6YZl8QPlRsKToFKcPx28WP/CBLuvq6oPd6dpFaOVawV9nec+VmrCxrxKC5tjTvjBCZ8Z4rq7r9mjoV6db9o3PoOnoWb1pd0kA1p5qpt3IN0igIwBVV88WeCR0keyXLOqrOo4rS8J9lTUWAOJizaS8YWxUrSNUQ9P+N8ISVPs1Qr88xryJoo8501Fdr2awFj0tNXJTgWHaCP3SHt7dbVW4ZjnG9JzvbUER1mEu+7Buq64nl3ocarjLuI/r4dlZiPWNQNWlC7a7rNs8ZhrItAbaWdEQi51drgUpeo4+11YVUSownN52tqxV4KYjsx3D7HNvtuwVdehN930Cb+Q+6yip03Aez3v/5htXKU87TeRkJ4EpQmbGvuokuuzSkK1tPMLxriib+8YoFVn/GAEhef5PVhC07Ri1zXu67fnpm6HhfbZF90t9XjCOE9tjw/6a83ffwnyfIqxPfUjGIcEnqhWuyHkCZeXHZZzJeOuORt9ou8BxwQqSI/irjXDnjtWDeK2gFJ09Y/AN8URElDeilFr8RKiCfReGIbTLooSrgd9IT3d0D08gRUHk7Wr+CFBKr4SCB5q64OediLKKZgFTQ7OS0Xq5XT4lpq+1KtTn4XfGJ4kab5YC/4oG++Sab1V4JLZ4eAvESODw/zz4JF4aqUF4m+UmZOXQAO6IjBXot+L5Z0T5N0SpJzC8rrvECvduU9Ai4UWqCCcrhWEvpSrcpIBGquVS+Zd+JgxbXHAKvef6xOcZcaM4W9EvSrmVCur1V+rBmChDeHAQlsd7KVXcbkS6+6BRwXJUpKVFrMtGX02jpDlb0CkwKIHQzFh1HD2yUaOUapdG+wp0SLVYzrOxbu4Y8XdXoPWwAI3MJzE8BKderMTWxauVem4SdsQF4mCJBZLkft7CJ/zL4xjp7imKyemPfM4KoR8uyhMF12RPLzybX4g7Vq7H06//VkDJrQtvE1h0884hVAdtRemxfAE3+aJA+lg7sxf/pau8K3tHEKNeAKHvqcb8ROYS5Ko2fHFRDsYTe/GOUphlv0kLDcayzUF4/bVjAoTvWJOELt8aeZkgLecBpEdmoaWuQEHlgzjXOICR4QFE3BWEhaGb0NRShUWrNmNVRC1CA71xOL9ZgeGqv0UsRbjPKfFhTKS6WeEeBM/hBimPwHHBuV7x19YN4UoBtw/3PRKLF16tVYq1DVi44lZUXjgnbSHsGxw1JmA6gfX0QC950YUKvoVKcZiWGLdGgYM1yIwJlvLqm8uxLOsxnDxxUvbrfso5uqs1dMp1q3E8SuT3/9NpjGF6nUryfBGL5zPCqTu3Rcp6WICPALXDRSMKfI7FsuxdePfc26gb6MN6dbx7lMoHlZgrWhpwovisALF3KVidfZvQa48SVxkeqMaFlk5sWrocm3IWYKKmA0lKmZVxaIR0CXsO97cgNWYRogIu4MCRUxj0vXK+Y7xN2YtQOz6EZ9XnGWmrY+LU2Amx5iOB6j9b6Jfh7JfG6wkdl3WlqnCyhx/c/ILQ2N2Kv1++Vl7kWhmXpFR8/fD6qSMSncrUeQoEpqIxLTbcG1RIpsVlbsbjuz6BV/fuk+tNHpfzx98BQeY61YUv1/dYoV/CwetXhyJFvahQroD8sKVrUHGpSvJx5VxBMJvHSB9PfZ7W0K9kpP7T8zS3qRhua3wZylb1n9fK8UrtOWd+uBUcN4LStnnoLxDYhuttQr80XoezbbvWhmFB5oN4911LP9bxjEt7xy96zTake/ijs7tZ5mGfeG+B7FcGz5O5YNdtTwjkz7Sjq0dwb9otWKpgbPax2qYSOd+wfM6vPCa213LG8meyrn/X6+Omjwmvm7WykG1+PF7GY2O739E2X55iee3q5RhdjqO4zsKnu6Z3ltbcZ3rA9IDpAdMDpgdMD5geMD1gesD0wPV5wAR/r89/H0TquQZ/FyshgyPfzsTn74jGgfJ+tL7/JTRj28Z6qjFRe9gYNKfrj9/ti3nJ6ibMLBtB4gD/ceSVWO6dzFb24eHhOH36tPoa2zIr8Hv48GG0tLQIMMtyjOAvf4Pn5ua69Edw9fOf/7xU9eWXX8arr746W9WWfPi7/stf/jLS0tIEKGa99+/fj8FBy3MQquJSBZggL9dphHftgb8Ear/yla9ImwknFxcXC3wbGhoKqveuWrVKCSFcQnf31feE7rjjDimD90nKysoEPOa9eqalfwn0njhxYspLx4R7qZxMKPry5cs4e/Ysamtr5V4F60rwuKCgYAowzHp8/etfR0xMDNra2uQYsDwawwgSU9hGw79sR1NTk7oHGyH14DHmPZy6ujpJY/5nesD0gOkB0wM3nwd4P/xmMhP8NcHfm6m/mnWdJQ/wwbp+0Odqlq4+6HPlk+hGJUVn5ROIu15ztd7XW86NkH4cYy4/kNUP22+Ees91HTRsOBflUBUtKyDlKgBhNsriA25tGoaZ6bjV6bl09sB8OuhX56MBVr19oy/Zz2fiM4KeRthzpu0j0MI5h2ADl0ZQ2tW5iGChTm9bvrO2GCFeI8DImzJGdd0FH09Xqrqd4PKOZKW8OLoS27YMC+xlW961bq9fYgFvWA+tJmfMS/dnYxjXJ2vr5TPptuG227dPrkO1OlbDE47fWqcPr2ees+0HVMCcDdt5X+iUz9Qby6m+eP66inAFrrUtwAg4Gvc5A6aM8biuz+kasLXd72ib4yM8LMX6NQCqIqZv2CKq1jz/24N+CZoNtVyBNh3lrcMd1cneecF2fC1cGojFKMI773ShsvmS9Cf23b//VCKef3PqTeyU+eNYlfQxORfMT/ITtUf98hJftODn35mf5/AkLquXBAYGxuEZZgGAOwp74Jm0VpRVA7sa0KnUgL0VHFx7eVAUUwn/lhb1yfpg/zhYVoC7F6Ki1qO+9DwI03V2DVv7+6hSGc3r7sCIxzwcaC4WYJfAVbP6rHxRWgImkxIQEB8uUO2948OiSnpy2QpEbN6G6IulSGxqFCCNqr8lStmXcxdvptKoOnm+rxsrt38MbglpyBq2jIsqSg8rYzlDfr6IUgBxdOLtaG23qFBT/ZI22DMBNwXXunt5YMRnEu4KhiXseikwFYVHK6xQGMHZ4nMnkZY0hqrqySnXNlQPnpwsQ0qcLwa9V8AXbQL7UfU3r6QMi3MewaVSC6jKMqP9gJSMAOw/VYX5fkpldVCpm/f34bPbohTU6SZqyGlLUhEamSSKrNkKlj586E0mFaMq7Qt5TdhfWaausiaRV14KQoN/eqUJyfPXw29SgbcVCl5WAHXKil140G0H/t/R76PKrRWbItKwIiQcvdGx2H/+HTDvY93tAhMSqGZ/OqVg6cfXPoWNfl4C+xFurm33ErXoeTlBKG/qQd7pbjmfeE4egE9vCS4pKDEybQM2zuuFX7cP8o5Vo3m4HPUXygSyLyi3gNKblsUgwnscRZfLBYbMXr4ZEZPNSlm8FefrxxASnIi8y6r8HSnIXOqDk8d9MBbkjvmjYyhVZSxadStyD1x5UECYmMAv1afZn883+mKsrx9blXJ0dFSBqPhGJ7ZjhXroEp7kqdTwJ6WNXpPlAuEuzwhHU7vlgQDnaEKd9iBOOv7JO9LBdjgznt+OHGsV0Dc+JhVUaNZfmtiwJFDg1Ie2xKOuuQVnCnLF73fFJOB3uceQqZDvkzVVUj99zkxRIDuP0dnGejy6aQcCU9ciK0hB5T2tWOYWjZ8VnrPCuvpFhxDVtgt1HRhQgrgE8ml8iUPPx4SGS5ubERnoj+rmNtnPMkJ8fFGsoHzbecfeeSsm+mrF3Uud7Vi5eD5KVN/NO3BQxg7rT5Xh1wvOimKsFKb+W7G5Ey+/ceX8QuiXvuPYXu4zgWNlp2T9oY23YUdQqAD87JvGuhFwJtRcXjmCizWWcc/5eMv8NXaBZY6b2xWEnaTmJ31M1q/5hvVFDNaNfYD9iOrmnNsc2crszQIta0VdW+iX6diWsUlvlNd2Crh+sdjyeceP3x+DgtKrz9+8ZtL5GsvlGOGLBNq0D2paJ0TVW4cbjxN9ye2vP7FQwfYt+Ks7o5WauzfS1VyU+8ov0dPXJvVbk5GGeyfipQ9xriAUX1yaK/6b//g9cDvTiLOVl5AXFImHsnKQX3FRXurQZTq6NtT7Z7Kkv3QfYDr9G8HR9RnjMM21mrN8Xc1zNvJwtSwznukB0wOmB0wPmB4wPWB6wPSA6QHTA1M9YIK/U/1xI27NJfhL6Pelz6dZm/3ImjD85K0W67Ze+SDB38SYSTx1f7guetaXyXE+OFfcr+5dUTJgdowvF3/2s5+VzAinfvGLX8R//ud/Yt26daBaL80I/kqAi/8R+iXASvvmN7+J+nrX759PVwSfV/3d3/2dqBUTMKaaMIFkDf1SbZdqupwnxsbGBMglOGsP/CWk+9WvflXd144SZd/vfe97AkMTxn3nnXekjOTkZCxVXwZ87733rF+IYh2pJvzpT39aoOnnn38ezz33nEDDR48elfowDe/x8R4NYWIaX6ImsMx722+99RZ+85vfqPvdJSgqKsKRI0ekPILIBIBPnrzysjfbw3slFy9eFHXm8+fPS7rjx49b7mcpdeGMjAwcOHDAej+bCr+si6cSG1iwYIGoEVNNmH+mmR4wPWB6wPTAzecBnk9uJrvZwF/3m8m5Zl1ND3xUPUD415ERELoe4yTLi3fTrvbATB6IXu9nVq8u/UoIH5rPpt3Ix5vw2AvvPS2f553NNjMvvunLh+xczoYxnxvZl7PRRuZBpVICObTZUkaTzOz8x7L458jKlUryTI3jeCZj2V7+xnYT7DBa2R8qrZv/80YzWMc9+6/+/JE10gxXWB5VJmmsh7EuOisNyehtLgmB2otrjKPXn214Hj1jPXrT7pKqwJznCOjdCEYIlPbq8003QnWkDvwE+UzN3jn8+xU/cJqNvWsCvjQR5e+GnF1bJO36JZvxjb9JweFXf+80r86i01ftd/XHlx4LLJvmbD7kvuZ6L7xzaBhRSgU1e4kFfGW67/9SKcsqqIum89y07KuoHXhNwmq6R2VeYD+lEb6kVV4aQX2nBbYKVOBu7eVJHDvYgVClANlcdQIXTh9SIKoSY/WKR3tnJCKiveWv9X3Iknkwr8G2SRBy9Y5yE/XrexcGcZf0d/qCdeIcUlh3WMYUzyOED3kOeKpjUP4Ck+KRNDqCupBQUbhtPn4Y/Y0VokLKvKhGm1BcJGk4jj6dPF/WOUa5Xnj4NZSe2Is9W28DoWFtLJvlUSWXlpRmuTnOem/cGo7RCXelijoJv0g3tHpGIVWBrWcu96PurTywD2h7p+wQhkYmFbDXN2U+ZD6ZMYNYkPEQTpzugk+Xusk8GYHBbgvkx+uPt/f8XuYT3S+YP+Ped2e4qB239fUI9JvXa1FGj4lLxTP7j+CZd/egdd4qvHjZot7AurC8FxXge2d0vKi2sn2f+fi38R8/rZJjk5f7HKpKCpUPi5C2fC16VJ/meCD4+clbHxfA78zgfAyMKOlUZfs7W60QNbd5nO5PTMVP3/4f/LqmXPrkN1ZtUMrOFuCV/YPQN9vlGXBO1odDV0m9kiNTcLCwAU23eYn6cJ+CMXWbmTchSc7FDUpNmu1gO2m9AW545VyX9Bd/f4sKaenFZmmnj3qRKQojKB0ZA78iYQTk2aZVu7+GhDAvaTvrNdhkuT7JLfxX8THzX50Yjb2nOuW8os9lt62wnIfyLl392TxeQ9ka/VyuHiSw3rZm76Wo5QsC0NBcNSVq0oIv4Mltd+KZtyoFek5RKrufue1u7FEKvzQub41Pkr7O48syeXzcE1NkvEzUVUtfqt6VLG3+fu7xKfk3dhwGy6U/+QJDdEI7IoM85aHAn3/2HWvci7UdMiZSotKsYVTEvrRmu91znu31+eq0AAGqmZjjUi8/vWSZKBCX/8/r0k625dmLxdLHV2akg/3oyR23Snz2VxrrS2Pf4LHhvFDd241MTx/pl2xzjdq2rQPTvLH/aZn3uE/3s8YDL0s499N/Risv7lUPmYakX+n9+979rjGKrC/Z9FW0qzmOLzBo4/yr52fCuWcLDsku1sFouh46TPc3guna/vCK5XpEb7PtHMNcxsWk6GDrsuJSrnXduKJ9QqCZxm3dP1nuXasfxHd/Z/m85W/3tMgYWNlimUs4J/IBU+9gDY4NWcD39u7XEBgcJXnNe+RJrO8oVmB4I4LX3g7f6ASZj/gAjeXodjEfWz9LBtf4n86XyfVvjdnM/xqrZSYzPWB6wPSA6QHTA6YHTA+YHjA9YHrA9IDpgRvIA7bQr64awz9M27Bi7mGcuSiDgCtVcR988EGcOnVqVlzIew7Mk0ZVWqoKz6YRTCZ0SwXeH/3oR6KAa8yfkC9fVqa677e+9S31taR3jbunrGdnZwtk29raiv/+7/+e8pIx8/jVr34FArS8L6RBZp3BmjVrROCCIjdUHDZas3rpfs+ePRJEVWJtLI/CNISQ9+3bp4NlSUj5pZdekvXU1FSrCjPbk56eLuGvv/76lDoykPnQFz7qS3mJiYkSz/gf1ZaphkzI+YEHHrDma4xjrpseMD1gesD0gOmBj7oH3D/qDjDbb3pgJh6gYpo901Cc3ueu3tibLSv7/UF077W8TWcvTwIR00FC9tLpMD4AdRUO02k+rCXhhLl+gOoof/3AfLq2G9M7SqMhCy4dxTGWE/s+XGIMu551fbyNdb2e/GYzrYbUjnYcm81srXnptlsDrnNltvKznUOcVcuVPuMsvbN9VK21tTPnnoY9uMQ2HrftQYz24jkKY1n8szVnMLBtXNvt2QRVWQ8NcxCspel5yQgAa/iDn7K+3uOl87Jtl3GbcTREo8PnpW+WsvV8o8NdXT5+91RAbKl/irUt1+JT9g2CbrNlGgJlfhw/042h6z0OrtSb0Fbl8z91Jao1zrWcv3ldYGsE404UH7KChVwnUGu02+90zf+2fcmYh3Fd902WTaUCZ/Nhyt8+BJ+l6RKn8XCzQI06PfNs6hgRhV4CwTxWpfmvS5z7V4QKxKbnBaqWBviMCCh551J/AeaYD8FXLql2SYAy3nudrBOUXbRqMzwGG+CPOAz7ekl+jMO4LWOWtCOjZzExcBaR6nz7qyPd8hl6gsJxYRHSZCMQ161UVatbmwQEJLzIT8ivPVspkG9id5eE99VWY1CBwdyfHBSConsfQPeuuwRgDly2UmBAgoSECwkGalv62st4uKJC5hnONfRH1qZ7ZTd9wHpHJaRKvdtblR/WhWFIfS4vzN8T6e63KuB5UnzDBOwDPM9zbBTkHUKiuuHKtGzX+jWhAvMSZPUJHBEgk0Akod6W5hpZMo/QyVIu4B/qhiUpFlibLwHQCPAyf/q9xn0XEuMtoGFzY5WAtYyz8qLCXtV1Jn3t7u4u4Ow/fDJLYMrC2iaBnjWEeGuiv4DcTEd7+s0/ofPsZRAM5LXBYaWquvnWe/FO8dM4WGQB/umjnTmZ+MyOW8RnnO8Im9IY9rk7t+LYiAX6JQipIUP6g+A4AWCuj3oPI8zjKMKj1+JRzwDpe2ybcSy8feiP8uJD14g3wt2HkaPS8vqM4Li2OG+lvKzae77eouQZH3IRGfO95bjVtlSr8Vmlo6KtsQoluYekzQQ16X8a+xq3CWjSqFhMo5957LifIKSe0wgUazP2U9t1wtr6JRLG1+k3JI5YIXH/2DA5pnlKUVsb68FzX8mB3yIlKlagWO4Lic9ASXiiAJj0FWHfZKWQy/5O2JfKzDQC4ATXCdGyzy/+07iA0hry5PmEfzwOQYs/hoEK9SBClce+3qZU/1MS75B89H+TPoNSJsdaYmCQwLtH1BikL2k6X2P7dVqGsY9rYzoa60bYnEuap08uzimVb4LBrLN/36iMZQLtRqOfCPtaAVr3Ibj5B4gf6BP2RZ0n0/G6gWNBm49XBAhQZy1cr4NkaTxv6+NUExBthX4Zif3BnmlIuk5Bwto4N+v5WY83vY9L+oXXK1qJ3LiP6wTmabousvH+f+0NlvPMeM/rV/yg9nGc0xzVU3aq/6pqbhe/cLu80U/6Pef9/edf11GkftzgfMo6cIwx3yCfDATHWcrZlr4biVGWsbAhIE0AdR6DqIb94LmZxnYynV7qfGSni/8xT23MZzrT7dfHlPU35jFdenO/6QHTA6YHTA+YHjA9YHrA9IDpAdMDpgdMD/xleeCrO6OuatC/7W3GhXL7v/OvijxHAcsW+s9Rzleyne0yeF/wnnvuEaXZK6Vc/9qdd96J8HDLfa1nn332+jM05MB76Lt27ZIQgrVtbZavWRmiiLrut7/9bbzwwgtTvjxpjKPXd+zYIatUzh0evvprjnzpmaq5tNtvv12W+j8Cvbw3wrT8Kp2t8Ut0NOP9IN7n2Lt3L5555pkpX7bSaalgTOM9EwLCNComMs2f/vQnVKj73rY2OTkJnS4kJMR2t2y/9tpr6OrqAiHitWvX2o1jBpoeMD1gesD0gOmBj7IHTPD3o3z0zbbP2AN1LVV209hCcRPqTbrrNePF9PXm9ZeSnj/k9APUuWqTo/z5MFw/tHVWtqP0TMNjyj+2g8alfhAvAQ7+o9qeM3MEpDtLw33O6jpd2mvd74oPrzXvGz2dMzDRdg5x1hZX+oyz9M72GeFVZ/Ec7ZsOYjQqUFK11Khcag/u1f1FQ3/Gcu3FN+7X61qZT287W3J8GuvIuFrNlOu6HoxTU39SIDLjvLT8m9kSpuGyw0Uj2L7ZZ8rNEebjqlHV9lphavYp9hWO85lCJmwf1YtvXRlqrSpVJJkf/TkTnzKDZL8keUFFg/3WTGe4krlio114mG2dbgzN5biZYTNmNbqxfzJjWx/T9zT2gSELtynbs/2f/uSJbb4cE3yhIP/7v0DHKYt6I+MQYLS1zMEEtLZmyw3HQlhUV/3jfSQaxwLTUG2U6qcEI4/UDSA9w5IPIUGO3+GhCbmxGLygCFT25V/xiefQO+yFyJA2JAa7SX4psQGIbMiZUgW/4UmJu215AM7VhCA9wEsUI3evs6hdMzLnpImRCVDlVitNEh4k7EhwkBAwjbAg1YBp/11Rgsbf/wKEevs9qxGQmIV3IiME+GVagoFL/RSErK4JNLSqIfkt7X+NhoLLopBKYJDlEx5tqx0TJVhC1FHKL4Q6Wxr+rCDRPvh5uVsBQ47//AvPSD0IVqZ6t4rvxlpHZQ7jjqHBSWQvDERl/5XPztPXhKGp/EuQkmmjFnxMIOKV4ZY2Mq2+jvALeFugRPqVFhtrAfD+vfbHkjfB5OhQT9nXG9CLFOUvjkn6RquEFnVmS1z6ZMjPV/mnB/GZFvj1W49+Cil9rTh05DV8/P4YrFzSI4AglUYTO9U193io+Ib12Zm1SvI+XFiC6pZWKfOv7owWlde6BgsMyTbxxjbbReiU/mPf6m7MxYu5lwXO3P3I1/Dkpywv/BHYZPxzxwalzex7Qw1vyZ8Gc6n+qoFfxqXRH8fKZVUUgjWUyhBC5oTSaQzXQGpOgpeMVwKaTG+Eddnvdd6SUP1HoFibEdxkPPqHtmqJJQbHiDY9J6bP/6JA4gynMrI+pjoelzz3Eer9lz/+Rklo9+JbT+xGmwI+I3og6rY7wqJE8Zf9l3AmodxbFNSur3eZB8cEIXeOFcKymxbexeCrzimhC9PRUvNDUZHmfn3e5foaBeIuVOqtzJfj78mFWVIulYi1aX+x/UYwkwCzre/Yx2gE4aPSlsv5O+fvvoWx4VXiB9b1oFLtZdtt7b5HYiWIUDMBfrEJXzyelIZanwlJTyhdA9zczy8CdI+ulKgcy4OT47glNBx9NYXWunKuzhhbgK0bHpRxHBFqAVvb8y/bvZbQ1xuSqZP/6Avmra+rjFHpF86rxmOvX25iPA2l83qGZnz5hy8YxHi+LC9vGOtCtV5jf5OEhv/oF9Zp+eJU8Qu3qTLNfk8Fbd0/mUQfN4L6DGe+uqxDagzTft3wJnqyLXNTc5NlTLA9VDmn6fZzXefH9ZlcH7Fc7SOm4x/DjHnY8y/L4cMp1oH159I00wOmB0wPmB4wPWB6wPSA6QHTA6YHTA+YHvjoeeBX6h7ULQuuvBBMDxD6/c0+y/2rD8sjocGTiImc+9+qLINlzZYRGJ0L+/jHPy7Z8v7Biy++OKtFLF++HBEREXKfgMCtPSstLZ1yX8ReHIYRItZqvM5Uic+cOSNZxMXFTbmH8cMf/hBf+tKXQEVde5aSkiLBTU0WAQZunD9/HoRw8/Pz7SWx1qev78pX5+rq6iSNI+ViPleIj4+/qixjAVQTfvvttyVIw87G/ea66QHTA6YHTA+YHvioe8AEfz/qPcBs/4w8YO/zuTPKwElk40NURjM+8IxMXeQk5cx3EQTQMMDMU3/0UugHvUaAwRUvGI8h43Pb+LDZlTxcifPDF74j6miuxGUctufDsA+r3LlsK9vkSrsIqU4HJs5lPafL2xmUrNM6ghn0fleWBERohB4Gm7vkT6czwj06zN6Y03W1F1+nMy5twUjjPnvruo729umwwWGLwi4VL3V9uM9z7zKB3xjOOZ2ACBU4uxUEZc/oBwKNtIe3PAVbiN+oamsvvSthrIMGVVyJzzjaB0fOKvVSpdSr4eOZ+lKXVzN4BRTUYdeyvHju2FVgq6N8CE5qZVJjHA1UGsOudd147K81j5mms22TVnd0lA99z+PHPmALBdumiVJqsM5M91VjHA0wGfuYp6en3EQkLJb3fwvAFwoIaW3Z/hjCwyw3DAkw2lrecL4VRu0sOi0wJgF0Kpr2x+4TYJVpCKUSgiXwSrCXlhDmhSVui5UKwpioVlKhUpfBeFT+9VVxdPzERT4YDskXVVGmJzjs671K0nSpm8YRSSlIS3kQvn7uoliqwS7OSTzu4k8F/BFm5GflX5g3T2BWrSDKPLUR6tVG0HOwtQHNxw5PUQI1piMMW3piryR5J6QFo4NnkZ2hoF+lRMvyqRAameSJyuEu8QPrTktWwCgh1PSoEFHo7Q4PEJC2ubGKu8U0XMqlvh7hOCccN9RvIcPpy4SE9eKTMcXqXmz2A6FWvoQUneImgOyCDU8JyKrz5ZzH48LyCRG/vfdpgVlZRkCwpxxLqjozzpEjKQhZslXUVKnIuyzaUv+F85Xqq6oHIUw99/O8Odh/uygsEyal1Uzegf1HLSq+VFotDJuP/PYxED5dn/og8i/2CdxY2tSOQyfPI2nYHWOjmaLuGzOmVIgVYEg4lArABG4J8xqNfk5OfhDP/OY7qD73/wl8SeVemoZK2bfOlvWJ8jL9RcCe6q9sb9ymGDkuLGfPuTqBaZl2fZxFcZdj5pbwjRhtfBVNJT/hLpy8YGkP13ls9HjSUDHDjcaXM/Q1ph6D3K/T6bh5x/5dVrW/dBoGEoam8RqSRpVVI5h8946nQJXw271HReWXkCz7O1Vvf7rnIHy33CXp2HcJyN69aqlAuQwk/Ms/njMIbVM5l1D80S6L6gdh2V8ceOMKMCs5WV5cWBlXgvHAVSj3uQLzcjfh29MKkmdaGseBhu+5feG05fqC6zT2Wel/hDOXrhGg1LLn6v8Jfje3nxL12fP/718wPrDSWjcvpVTN9hEu5lykr/nSIi0K18yNPmAbCTQTbmafuz8xVXylFXZZH/72aryogG5Vd93HmfeQ+pShHo9PPPA1DCZ6orG5WoBYwsLaqKqsTYOvHHs8dtMZ82f/YLk8tjpNjALQeV5ZnBYyJQtjuXreYFm0/1AvAPGaUPvihy9WwlONLe7n9a4+N25Oc/wAjn5hnfxDnpZ8tJ+MQK2uEPsl54XaqgIdhHcODaNQvQTR22aBfPkSRGBKoLxocjmqRuLpscF6hoaGXjVmWBaVb1w14/ihL7nNP31+4FIfV9s8CeXrY2zMxzbeTLbZLn0MZpLOjGt6wPSA6QHTA6YHTA+YHjA9YHrA9IDpAdMDs+eBxfMDXMrsRoV+WfkYywfPXGrH9Ub6IMu6lrqmp6dj48aNkpSKvLP1G17XJTExUVbz8vJAmPV6jPcE+IU13m/Qirn28jNCuISOXTHCuNu3b5eojgBl23wSEhKgoWlHkK9tmsDAQHzqU5+Cj7o3VlKixDMaG22jWLc1wBwbGws+fzDN9IDpAdMDpgdMD5geuOIB9yur5prpAdMDH6YHnstPtls8L961IpjdCNcQ+Is/fAf8+0uy2YASHfmDP+40TKEfZjuKaxtuVMziPp2PMd71PrTlg2ZCkK4qoBrLtreuH2Db22cvzFUYkH60fSB+vW23Vx9j2Fznv3r9vdYf/4QSHJkrkKptX3GUlyvhM4UbXYGSbY+dK/VwFIc3I+reypM/R3EchbtSV2NaZ2Ak4Suj2buRYy99fnmuKM+y7xvro48zIZWqExZIbdB9J9aumgrU6DLXBK6Ghnv5YokGsPR+LqdTUTbGnYt1Y/mt9RbAxrYc3fddmTsyFfyk49vmM5vbhFxtQTDmP1jrGESaafnGYz+TtPo8ovsf5257UK1tnuxv9tpkG0+D2jrceAx1mLMlIXR7xr5qe4w1yGRUGuWNur/5pPpsXdiDkg2BYn7OneBoX//Um3e63QS0eH6MWKduWPpFSjrdT6houqdoQEA+7iDIS9iVEC/XCZMGJaibg55nMOwbISAX59PMJRbg1t1/pcQ/mz8g8QkNt7eOoDfATQDNiCgLSNzpdlbKJQQYor6uxzE5NDghgCjrFnurRamzp/e/JB7/I9xY8fwz8neqrdl6HAn/8Y/XJgQWfQeHkBdiaddQ3nsSbrxuITRI0/MsYTTu55ySNLIMpxUMOjq6UOL4RfXK0iP4HvEB20PzD/2CKHM2dGciJ6YWBOF8lIoxQVxthA+1xSk1XSPoyTZyu75zKggXo5SSCbXSCMMSFPQbrMbYeIPOSpYatNYKm713xUh+9CeNx1iAWQX8tXe/hpaoBlHk/ZdnXxJ47fT5twQsZXzjdQXh3uHxSPzr2RNwC49ESe4h2R/tVyAKodxPSPLEsi3wVVxkYd1hxH3iM6JEq5VYJ2o6EKvq7ZXsi/T0iwK01tUPYTxsVGBewrtUcI2MXiVhrWV/EjCWoG9MapEV+DXeVPYNGJV+xb6XfctWaSP/W6BEZDvbI+HumWKFz9l2qpjS5+sWh6FiaTkS431BQJ3jn+NIX68QGCaYSWPf5jjQACPDdq0NU9DxCa6K6TGot3VcHy8PgYg5Fjhu+aePN/vWb/e06CSyZP002Mzy6dfOpknpx2+cOyEKvuzvuq9WPv9T62+JN5o8kRKxAJuWbJD2sE0EZc/vfc+iEqxKEEDYw3JTngAx+zhVgW2N9cpR0Lr+2kVMSIrklZF8vwJmIwUk5ph65t09AgHzvN3pbhlbxrx0n2W/5osENGP/N8blizrsD5V1f5Tg/znxXakv25uauVLGOcvbkrUE6UnZEofwK48NfcV+RjD6ct4pWXKdSt56bPKYsT76t1dfnAUaJqzOeYKqv9oYhxAs+7TuB9xHnzJPbRrC5TaP3UyMx1an4Tim+vSFy91W/+h5mXlSdVqfs4xl8Pjpayb6WMPBnLP0uVGXYUxnXKf/6EejMa8vLsqxQrLcx37JeUGXx/ONHHd17I3nJL5oQiv7/UFZcmxQcT7yritfW2F8fb5iG2zHjyS08x/V621NjzU9b7PujkzH5ThnHfR4dxTflXDtA1fimnFMD5geMD1gesD0gOkB0wOmB0wPmB4wPWB6YPY98KmdUXjp82ng0plx/42o9KvrHKjukX5Q9kGWdS1teuKJJ6zJnn32Wev6bK3o+8HNzc3XnWVkpOV+WE9Pz7R5dXd3SxxXwF83Nzd88pOfRHBwMCorK+FMTTgzMxNf+cpX8E//9E/45je/Cdbpvffew759+xzWifdFmIbxv/e97yErKwtlZWX49a9/7TANdxBgHhgYAOsXFeV8zDnNyNxpesD0gOkB0wOmB/4CPWCCv3+BB9Vs0s3pAaq/2TM+1CN4xgeEs/GQ0F4Zfwlh+qHrXLRFP6xl3vphtqvlGBWz7KXhMeUDaP2Dz16c6cL0g2YNHer4fFBvfCCuw/WDc71tu9T5GcPt5WPcf63rrj5wv9b89cP9a00/XbqY9z9nzngabpoujaP90/UVR+nshTtT9rRVlbWX3lGYBhUd7Z+rcFuV01tXhl436E448mjHsSlVJoRCFT0uOTYJ2tiDqH3Vp8bpY87NhBoZ1zhGCKnUjuVI3hcu/hkFxVNBOl3oJc8yvXrdS3d3j+vOw1EGGhx11K/WrrZA7/bmDlsINXtJkABvjsqai3CqcX6QZttmXTZhKo4hfR65NWy99DHbuVvHt13agteOAF19vGzTG7ft9evW+iqJ4uzrBrbHWAOaBKi0Ba1YKDCXp+drEjTQ1SoAKzceinxAR8PGreFW8J3nAp5rCatqBUevEctn5Qmucr8G+Qj8EojsVaybQLsK8CUIvFAtQ3rbJO5wfzXaFNxLMHhi4KyosDKPsf4VUj7TMR/+Eb7UxnxpDe25Ur/YcG94jHuACqsdpwpln3Gu1+Ne9zHC0YQFCejVenljZ9Yq7GlpgNed92F5XSx4DO9esV7ysf2PQCXVg3ne+tt5i6xKlJynFo2tRnlXNVgfWlD/JMJ8LSrIWvF3sP0XAt9RIZhKsYHJcbLd3WWBfzmvFVcPLTYhAABAAElEQVSPChxMXy9YmGoFPf/hk1kSHu4+LPkX5B2SJX0+olhNqjcTGiXI2NxYBZ+uXCvUSphS+4Flaos8VCvQINPSCLwSImQb6cPjeSOobm4T2JdtzvT0UX4rkm3OrZz342NSZT7eW3QIE/x8n/sQIsLaJL/AOB9RVmf5lbUFCCspknD+R9XWzZt24MJElYCYR7urcOH886hrGBJV0v7B1yXuRP+ELAk7B3f7I8C9FBda50tf02BsgN890valiX6ixKHhUULMvNFM//f4u4mPspdvRm9/n/ioueSgqAyzgNUbA2U9Pb5Q1H3Zzy/kdos/Of7pv5iEURkD3uMQ6PbJO9LFx924AkHSl3tPWb4eoRVfCTYaTV/3DI+qjJR1BHXKkmNXg732rpn1bwzOK2wP5wjWzT0xRcYU+zWvVfd3toIq1gR7CfDyLzugXQDff1Ew8Hb3cvkjKNvTXyr7X6mrEmCY8C9B11/XlONzOx9AXUiohOu8mD9Vc5mWS1pzdzUiFl5AzNhZFbYG1e1liNjyJdmn47CfsG8ZTfdJhhGmprH/2zMNn/KYEuLVwC3Vip8/tkeOy7ee2C310sq0zIf9eH6G5fcbYeSO0Ab0BXSgctCijOunwHsajxnhXxrbOFTWMgXmJihsaw3NVdIPGM7r+Ykx+y/e6HT6+oXb+ljqpY5jb8k29174k+zieGe/ql3ta4WAOZd4uVdbr7m0X6f7LcE5ZTrTc6nOSx9D9g+j6TJ1mLH/6nMS5zQC3H0NlmsvfV1Gxfm2NzutPmF8/jHPmfwGIVSs/anrw/Q6TNeNS122MUy3kUuWr7eNccx10wOmB0wPmB4wPWB6wPSA6QHTA6YHTA+YHrh5PECl37/fFSMV5tIR/MtwHU+37t/2NuM3+1r1prm8QTzAe2oPP/yw1KaqqgquKt3OpPoxMZY+Y7y3MZP0xrhUy6URhp3OdJygoKDpouKBBx5ATk6O+rJeD375y19ikvdkHRjh4IyMDLBdvE/a1taG4uJip2korMA0VD+mz3l/JT8/H4ODU7/KZq9I7bfreZ5uL18zzPSA6QHTA6YHTA/c7B4gJcJXuYyvc+l149J2ndv6jz7Q67Ox/AIzNM30wF+CBwhIEGy5WNx33c0ZGhoC/24W40PPm6m+jvzKduiHyo7iXEs4f5gwX/qIy2spg1BiQ+N5h8VXqM8DL8t6zGkch4nf38GH2/SBhp/5Y9L2uJacOTRdNnb30wddXV0CQVxL++1mahM4V/nqYjQcpbf18kbu/wTYThRfOWa6L+q6O1vWDNY62z0r+wgSsk+x7xEmpFrhxeLDiNm4Cf211VJGTeOQ037N/jo+boGeHFXqaOdx2aVB6LrWalH8W6Igw33vtkk/z1p8Lw7s/bE1XlKU+sx3TyAq266o7q267T4MXqxH24AFRmPk8LAUNLeVy7hhHzRCkZKZ+o/nhzYF3ESuD0dfdT/mP34Pku/egqajFtVRHc+4FFj5/XrrcMKk8Wt2Iyw0+SqfaB/quHO1PHmmS5ROC3uLBZCkL7VpP+vtyMwHsffVqcC13nctS91fnKXtHlOfqCforXznbM50lsdM9tm2WacN8QqdApsb60PfTWfVF6fO98VVU7eN6QlA8bjYmu4TSa2BmOl4Ztol//uvMM/rsvrkuuVGHMeqnu8IKqat9EFVwxhSIseQn2eB2R7Y+Bh0XY3t1HnoOvITYnqssKwwzxE0dI2qsTQCgrVZwVnwn9cJ341xSBsZg0+oGwYHxuUvKcQLp8/2YHjCE0sW+KFjsFug386mEfgFeiBpYhIRn8pA88l8JKf6SZHqXqSaZzxkHLp5xSMzbhQNraNYsTYErWEL4NvQjHKlAuqpIMj61mZMTExghVKMZZ1oHMOpCV7YsOBhFIycw2DHlWu0pGg1V2SvRVntWwiOXY6o0aPwXFyHt/98DPeuvRXLxlVeIeHyA+qpuz6GrqZ6pQwcgpAxL2xbug7VNRexLTYRKQom7PEaQNuiPqwIGMBE0Cr49zYI0Mv6cw6hcc6rrLf4290rEG6BQ/AfWypzUat7IyY6RtAcFIOR1l6EJa9FQ30lUhYug+5Th/NbMD81HPvy2gVg5Xq4ug8cGu8jYGtCmDfGhkcQ6q+uAdyiEBvhjsaOUSxY5Iei0n5kL9qApUrqtr0jAKvm+VjA44i16OgJQddIHDoUtEyAMCjEA0PugVi5YgvKC88I+EvQ8qgCQuN8/VDY3gr3yEAJn5/QjdDQIYErRwa65VwQ2NuCeVmeOFh4AYk9ffjda02ITtmAvs4KLMq4RZSEqdxKCPJ/9p1ARvxSpKbOAzzakRX5RfTVlgjY2dMwibXb/BWgeSc6as9L3svWduH51+uxZv12q194jAcH/FWbI1F4qVxUgd873KmUZ+OQET2p1JFHBDitV3mwr2TGDmHC9x6ZZzjvLBhJRGhKJ3IV5Os53AB/1UW2rI6Hl382SqprEBZh6X+8gd7X7YmsJQ+hXRHt9FdBeacAxylrH5RzIn9PnFRjivD3Q1sj8OzrFmWQjgIL2KvPKXoMScdQ/w02t1jHlQ7jkuOVZWjjtR3DqhoncezIq+IDgq9BjXWSnv307OVLst4yNoKm9jb0+Cjl2sEBgYE5ZtkP91eWiY/dlTrzcm9fhKg4PLYEhnev24zJnm5cVPDvYEMdgoctY+YPZ46D8SMDgsW3OekLkJO2QBR9WT/OZewboQGB6i8CBw88I+f4tv5eqQ9h3Jz54dLH9Hyk/UBQ+1yJ5SUbfV2g50G+iMF5kJDzwsR7wevmiNhxLMy8E96+51FSWaDG/hB23fYEmvq9canyypxLOJjbrFtqyjy8UVIgfcBDPQshSE7Qd36ir4zxbb67cXm8BAmJG/DomnVS5wbVnryWJmRHRisfKdVotWQbaU/uuBUFlTWyznJaWgpQWHoCxjmS+bPPaUtK8EVeobv1twXbuCB1uSgH86UCnbeOb1w2qbFMo6+6+rJRePYdZEQ8iMpWS3vZTp47uZ9x6UeC+bYvoxjz5JziqrHfrNsUgpS4+8WnvG5imD6GfHCkj51tnoSi1VQIN48+vPtePdJDY9DcVI171z2MjITFKGsosfrEmFbnbQybbp1jhPXiUvch299EzMPPz0+OlbPfIDO59p6uXuZ+0wOmB0wPmB4wPWB6wPSA6QHTA6YHbj4PxMerTxYpGx62vIB9s7TgWn5L3Sxts62nR9ImeAWn2AZbt7//WAKSIywv6DNw44JADKj7O3kVVyDM64V+x3qqMVFreeHYWvAcrAQHTGLjiqkvVM9BMZLlwVP9aO/iL/m5szvuuANLliyRAqgiy2eQrtjdd99tBX9/8pOf4MyZM64km1Gc2267DXzGSqi4vb3dpbS8h7BmzRoBfA8ePGhN4+/vjw0bNsg9kwMHDljD7a3s3LlTyj169CicqQ1v374d9APnph//+MdO47IctuHYsWM4d+6cvOS8aNEirF+/XupKeNqecR45efKk/NXW1iIpKQmrVq0C58WzZx0/G2Ne69atQ3h4OPLy8tDY2GgvezPM9IDpAdMDpgduUA/w3vrNZHweQ3NyvtGfh9VvyHBpXJf0DsL0Pi51GmPYjNdN8HfGLjMTmB5w3QMEMvggnn+zAf+6XvKHH5Nv+vGhqLOHnh9+LR3XgOAAH9xqRSbjA1o+ZCYcMFMz5qH9osMIafGh/YVS+5A4IV9/3xCBQXS5g0M1UkfW096DZ8a7XsiNP8J4IuYPOP4g5RuY+qG3rse1LrUP9PJa83E1HaEZW9DM1bQzjefsmMw0r9mMT8jl+dw/WIEF5k3/a1DGtixCtwSQPkhbmnARhG/zCy1Aki4/JS7VKWRirKMtIMJ2J6Snwwik6vjpnbHYU/mm3lSQjJd1PBnHOWFpDS8S6NJGcM64zfFx5+q7kV+WK9CKhkN0fL0MDViH5pZy9RnqecgIv0NJVL6J/FdP6t12l/aA0rujd2G08TLKR+uuOlbXczNWg7J2K2InMDtoKQh12vOxMboRNjSGu7Ju72UHV1880L671vnblfoxDuf0v/lklF3odiagLUE0DWW6WraOF7NBfT7e3xcaCNThXOo+4WpdqP65JDVH+j7hq/pDp6fMo+zf+nNipTVqLlEgY11hDzbc9zWBFVlmcHQ11itVaEfntyc/9W2sjCvB6QtXbsI+ui0Je3OvgGMcY/1BzQLqXnqnGYT/N3/s6zjy5n75RVRZOyQgWmhwC5oUKEwVy0il3kvotztcwWqVvRjP70ZIlCc8W8fgPemn1F294e55D4IjKuDvN4CeoQmM9ozDd2wSsdWJ6AlrBoFi7xBPjKhzYWKyN+oV9Ovn5yGwMa/xOrs80NLThjCfRTL+qIrbMRaJ+dGpAk/2qCYlRd6Crt4ilKqXwBKiN+KVo69gPLEXz50pU2qnS/HzM0cE8qX66Rt5RxHV2y6KwQRif6UUcDu6h5AY5Iau0QmBfjuxEtGJlhvD/DU4PuoxRbmS1wO7srbj1uxmvPLeGYT5J6CxtQODTV0WeE4dx8jAURScnXrzeuf2rymQOBcdA6OoahlH/8QoRrvH0Tc4DoK/q9P9Baysau7GiPo3P8wTPooX3LYuCW8dy0dieAhKyuoVCBsof6fzixUQ2Y3k+LXwVW3z8mjG+LwQJPSo8XH4VevLD4R+H07PwOmBHoGhL/b0ynmJAK+GeNl/0kIHcXzSHbnv1eFjd34ReV0xCBotR09HNeYrIPHAkVMSn/3pzTf2yXkuPiwCoYFBWDrqjz+W7QGB1aqRIZQ0NSKiJwxLk+uVfHI2amrOoqykW9pqHHcpseuRf/6QgITsyw+vTlN5DKCrv0+gSx7v0EBvlFb0KIXlAJRd7JTrLo5fznVuOI3TRZZz2fKFUQJPn67uUteQlQJNUy2Y5wyOy1FVN16z8dhqoDsgeRUOv/K0nKMvlXTKy4QlJX1YoJTTOZ40fMpz9aVLZaIMq89bGtJkvTlOjfAkt3NLrowv/9gwRAXE4kJNF8pqSplE0pyrKsOq8ChRrc6vqcBCpXb/0IateDv3BHwC/AXsZdzKoQHsCIsS3zLvfWWlSPb0UrB1NHfjZ4XncH9iKtyCQ+XvNv8gpC1fi58eehvdI8P4bPZKPJt/Bk/edicKLpehW/lXVRjeSgGkoePKSzXVCpTlfn2O/z8P34PDhSVSBsFymoeHh/iTKr+NzdUCqtpe4+h58Kn7doiycIqXOxICelHcUqzUo4fQ1nwJRZfaJC3PO/3qPQe/sdetoC39Xl/1Z/xV+mqkLcrC66eOiCJuTnINzpVb6tGNWHgkbYdXqTfebNmLOPUwkAByQ38Q7lqxBIeUT26JSxTol+rgYfGJIPDM9oUGBgj8zvZkzMvBoROvSZt1vRluhH55/AuKL075zcW42Uufkt8r4/MWY6CrzTr/M709I9RLn6UkrsdIQLe13+u4GvrltiPol8df19O4rvOwt+Tx3HXL3+G5VywvWjHOzi2PWUFrfbyZH/sxj7EOY3/ndaL+LUHol8brNf4Rqjcq03C8GQFqiezkP90GpmOZuly2Ue9jcv17juucg3V9uG3PpttvL40ZZnrA9IDpAdMDpgdMD5geMD1gesD0wF+OB0zw98Y/ltOBv+Xqpd9H1oRNaYgR/rUH/R4t68M/P9cwJY2zjQ8K/FX6BNh5ywcD/r60X4khDd+Y4O93v/tdJCcny32NL33pSy4p6To7fvb2LV68WNRxKysr1f1Iy0vf9uIZw3jPwR74y/sd27Ztk2e2b731ljHJVev33XcfqLTLeL29vVftZwDLeOyxx0T84uc//zkqKirsxjMG8j4J1YT5HP3SpUuSZu3atcjMzBS42d7LDaw30/CZAn1AwJplp6amoq6uzilsTDViH/UCPduhn0kY62Oumx4wPWB6wPTAjesB3mO/mexmA3/dbybnmnX96HmAD2pvBOOn3K/VXn2+Cfz7qBk/uaE/u2Hb9pthYucPFQ39sv58QMsfWHzIqz/TbtsuZ9vsy/pBuDGe9lE9ARf1CWpHRgXRsLDUKbuN9eMOAm1zYbocLllfwr+2Y9N229Gn7ueifrZ56s9f24YTArvvkVjb4DnZ1j6bi8zjbnvgmrPlJ+NptsCBbX31p8PLZwi487g7O/YEcKlQ68xefKVJPsWu47Bvcew5s/DsLGe7kTecj9aBSbtjpHqobkpa+oKgD43j3WisuxGYZHts4/DTRC+897Qk4z76WvuTgfxUO7f7ky6KmmNfdR+OvfEHbF3+NWNRdtdtx5kxkqNjpdtijGu7znbYM2fH0jb+sw3P2wbZ3T786u/ths9WIJU+ndm1zN/O8rPdxznyP35aZRs8421bP003BowFNB9vBT9vfr3G/sa+PBn6tnz+XX8WPTQqzpo1+7c+p+96IBzHDnbgjk98DX/+2XcExOUYKCgenTKmrYnfX3nmN9/Bi0UWWI7x+bLUS0cI+VrGH/OPUPN3lPqjMZxhxYd/aC2baSYGrigCcIx1NVjUcEdKOwUE9ou03FT2TvVBgM+IAjj7UVn3x/drofjP/kkF+ilgOMYbF/0UEKps0McNtZcnpez+lgiE365UeP/XQus5kO2fHzeImvqTUsdeBSx6K4XdS60npB3h6otrvSMvSd5KyBX3rt4i9defuP/vCgu0WKMUUPcV5sr5lcqoYUvX4Pu5xwXoJVxKQDTaM0CUfllW5SVL21hHHhf6gz7QlhIVi+/+rlDCmxurQLCT+wN83dHX0yoAKq8raMyf9uzL/y5gL32gzxHRKeut+xvUA42FmTHIUSrHk0pp2S8kEJ1qSeAyIcxL8tDjj36g9Y/mIPfsH0F1/NGJWLSf7ESEAkAJZSYnPyhx+N+zF4vl+iK3sw0LYyMEaCVcSaOveF545q1KBDa1IHv5Zkwc+zMWJ72NW9zvRvj89Tip4uj2sz/Rspd4IWl0BBN11bJNPyUGZMm12DdWbUC18nliWyx83FKwUqmysN26/pJevYAS7VcgafV/bx2qRESUehnqfaXl8bBRHM5vlrA+Bb5r4/iVP7WPxj5Ln5y5rFRNWi3HjseUdVZCz7JMiQ1A4h3L5Vjr41mef0JuyvN4cDxyfN268soc98b+p6XOjS2Wvn/63E9krLLMvDJLfdgmXn+y/cyDeacsWcUoYrxmGmhSwHJzlfW6l9eTevz9LtjSPxi5tKUevzjwhqTjXEeV6ppey4sw7LfaPN3cUTTYB8Ls7NsENWkvnTwkx4N9+1/++BsJo1ruswpwpyrteHmpqPweLsrDodNHkel+5VYFVZa1bVq6XFZ/9Mo+HYTUpLWyrvsuVYDZVhrP63pdAt7/79Dh/VIPLls8E63HdXBy3BrtzLmnwb8u9VBC27mCw1i99mvSNkx4g8rItMK6QfjFWq5XblfwbtWBl+Eeb1H66R1bCf6enJe+GW+efR4hIUlwU+rW7PtwH1Iq6WnWvpoSlSZAMvPkMbY1gr5Gs3f+178JqMy7e0GE9Xhq3zE9rw+MeWUlWvJlfhyzHKfajNfWxnVbv2r/M92KhZZ5QefhbPmLP1jGrc7Ps/01iW6sA/NmP+afPdO/03TfZRwqtWtjONPqOjq7ptJpdNzQ0CvjznYft/XvOb2PZem26DB9Hme5rpSt05lL0wOmB0wPmB4wPWB6wPSA6QHTA6YHTA+YHrjxPHBBvfi7+yeXr6rY3++Kwa+UyA+XRiP0+9ezcM/YmOdsrXf1uMkX12YrP0f58KtuLOtGtLS0NGzcaHlG8vbbb6Ot7cqL6LNZX622q+8RXE/eVDIeGxuTe4f6ZQJ7+UVFRclL0NznSGWYCsmf+MQnJPnvfvc7lJSU2Mtq2rCysjJQxZfPkDMyMqaNzwgEkU+fPi1xly5d6jANAaygoCB5wbu19cp9SIcJzB2mB0wPmB4wPWB64CPkgStP0z5CjTabanpgph5ora+aaZIp8WfjIn5KhnY2WMbN8hDR0QNbO826YYL44JcPdW0f4rpaQUIHRrjS+FCaeRBq0SCQvTwJq5Vffn3KLj6wN+Y710CbLpx+MLaF4bYwMOFIRzChzmeulvSlEd7R5VBBbyYQPgGcG9H8ouLnvFrXCg1+v+IH4J8jqxmsgauAqM6DfY197sLpQzroqmVHQeFVYcYAjt/2rkK70L6GoY3xCfkQbLEH6xvjMa2GQjg3EJQ1zhF6H4Gw5d/MlqQEvxpebkbP2T40dGcKoMk3o4vbJ0F1VWdmO+4Yl/525FPOEZ6er1lBMEd52/PBdMfy/2fvvaPjus5z72fQex0ARO+NJAgQ7J1UJSXKlElZkiVLdnLjxJETf7bz3W/Fy45X1nVurv+4yc1Kru3kOvaNLVm2bEVWoyRKVGFvYANI9N47MGiDju999nAPD0YDEABJibTOxhqcM2f3d5ez55zfec5caREyWoxbDFzMdrmRS4jzcwaZC3oOjA9whlnKzmLKvNT0XfNwhYrmS5dz743mrxsB+Exf97e33hsEP9r1d7XNWm/wnE5Fde0uv/2R2uWY5RjQ40D7u245X2tocrkwcwQidTyC8gRNPbzj0CVz+CrrfvgFTmDdliCszXBAXASCJ4cLVbIMk7MiCJ7ymnkCodHpB9R3DYUyEJV3I5oegEfAGgR5OMA05kklXYZ773ifqFnWq3LosnS2CDgX3YOw0q0IONnstA3T6/bJQbAwYSxH8PLHFDxIMJSgLmFSAsWddgeg+1bpP6ryJ4jCP1VhIx4QcFU+rzbXMymlmrrtsa+h78pZBQlyrUCw9NHCMJyXGwTaESimGx32VkBfWpYPWEbtCFUSRmTbEDbcWvg52LtnkJgRoGwbHO+L3r4G9RCC3XYN0pW2MjrWYfIat2cTXeXo5d/AWxeaFeQ76m2BX9xurJR6sHxxYZK/gNSTXSIBLI7wNGHtmsoiZCWFY5VAtD1dDYjcGI6KCy+jpPwUTl55GVSlNUKEdrsdR4sdF5Y/PPmfzuJoOJmQcaAwf71hreirmAEf3GA/i41JQbDPflEadsDibEc9FxCsJGi6PPuAgJlH8bX0XAVsUlGZjvMK60BnXIcVi6Lu22ccar3KU/4RdqbbtMIxz9VfGlQ21DCv8nT5x7Zjn9UgLr3Zr1lWBRELCMx+xro1v3NRxb53daA6xnblBXy245efClUPwbTnRjhB+gce+rIqM9OnsyDE6Ufb7tkQrvz1uptbfoznU66Z6AhUa8f1pJ5z2gRe1edh7f/MvQ+p/nVi1A67lI9h+Xkwb606b05Jf+G68M0Lp1SUyMhIEAzm+ZGwMB37Jz+EfHVbvNhUp/z4L/laOI4BgtozI8MSN0QBwgS66YxzS33TGXWM/yLCYtS40PXmMZbH6AjAbpU+wLqkrEhB9GQz+PYN7ejPD+1INzn5Oe0l/S0Z5ZfeUNDzdGsV6i6eQdbweaSF54qydie+9/R+BfRaAgT+bahR8eJEUZgw8EjZf6CtZ0KNP93Xty/fhL976UcqjoLSO9qwxc9fzRGcJ4yObRrsdf0hB6Of3v/eE19HtMdHsHe8CasoaXdaVuLRB76m6kN7s8507PuEfDX8m5yb4nzwif4KnpaxTohY9xMeN+4bbUw/o6seyldf+WCA0bbGMK77Or0jdY4bgWlpFa5BZn03/p5iH9TnjlmBrn2hnzG8Pse5C+t6TI8H1+PzfWefM14D0P2V+S4m7/nyMP1MC5gWMC1gWsC0gGkB0wKmBUwLmBYwLWBa4NOzwFzw71Z5wNzo7mToV5fzUrnjwWX9/XZsP4k8llrup59+Wr1liPFfeOGFpSZzw3j6deF5eXnO/G4YaY4AVM69elUeKBdHld25nPYjlOtOgZfQ81e/+lV4yAP4L730EoqKiuZKCt/97nfxwx/+EKtXz33vVCsK6/tkTz75pIpz4MCBOdN1jeMu4KpVjvtrvb29buvhLo55zLSAaQHTAqYFTAt8Vixggr+flZa+S+v5h3JT7Ebw2FKaRy+addyl3JDUcT+p7Z0KJi9GeelW9Une/DWqWC2kDVzzXggEt5B0FxtGQeaiRmi8ec7+ZywfQUR3MOFi81pqeCO8o9OgUt5CHaE5/5iPq3u5xtc39PXW1Z820n5Ge+lw2k9/n2+7mPGjld7mSs9dWeYKeyuPG9VyF5ouAavY7TEq+GKhUmMertCP0c/dPsEWDaDQnzClK2DL8vD17nQ6LLfGtuJc3XbUAZURriHEw/FviQxRMLKKLP8ulvybUylYH5trS4CGYKiGz+YKd58tWsFv86mJzxVXH3eFjvRxbgmPasCf+/wQKFtMO11I8Tcmuah9woSuzggkcY50V/7hlpu7kLmUfuxazvm+3wi6NvYvd+mUJbW6OzzrmGtfNnoa1xe0nzV4NmDHsB7e1yFRAtZpvmHOByvy9+w0Jud23y86Xo0Tju3zlwztEX7AOX4Ii21b91fwX/WYwKvJCqh99eRvFKxL0PKFV0VpVeBSQpMxKVcUREn4ln6FKYHYGVyKq6d+jXMnRHl0YAaDLWOqLASDm9b5qb5KFWACsQRFvQIvKCVd7i+LcCiFMgKhU9+8UZXP5OB/qvQZho7AM/s8IVmq8Ha31eOZ3WkqPd+gcTUWCPs3CfnLOCxrVtQmAQcfV3Wqeel58MM5gWtFQqpUS+YcvX3fs+oY7XuhLBjh27IUOLnvoQhMe4WptBiPH6Zr8W5TZdL/qMxKuHR3ngfapVxTnlNKvZjQqVYM5kMeObv+SkeZdV7nwYjqSQXFVtaNoL63Qdm+d9oXK+LC0VX1Ml690K/mwHVpASqN1n5R7rDkYFlQuLLJlzcGgHaIsXojIydQzYW0J2Hu/HSBj4UnN45ZXRCqnLJe2hHMJeRKR/V2KxUzsy0YiL6s2iA5uV9BjFrVefcOK+IFSo667/paSyscv9nupSBUj4Rk/EOx40K2Tpvpa9CT+7QVnQaKCUl31K9Eaf1xle+Uhf0nVIHZWvVYRTD8o420QjAPMy/2CTr2TT1HGedNDRxTbZpArh7zXGtNnGpXfYzj9N23fqHSoZo03dCwow+w/+RmB80Cl7neoBq30enzF49R4dXVcV2ny8c1639JylBwOpV7/9cbLymQNDfv+oX+599/S60FAwIc/YHxm3ynVVvmyJjX0DXzOdP8e6fqL2Fgfp5KTFVFIHC7Y/v9Cqxdk5rlBLU1INzkfX186jJreJXfe/s7VJ66/djnjP2JYQjWaqXt+qv1oOqvVmvXv6m6A0IUsE31aeOae3mUAPkC0CYmfwXsR3RUPmaaBHenKtoVoNwgAO+ov586RliZYY61NiEodCMilznAc9a1ocsBX1P1mI7fCatTNZpzirFPDjUFOSHy73zVkbeKJP+49tu+KldBxM+/d0yVkWrCkeWHVRCWme3IdjI6rRg8MZ08q54MMz4xgzjff/uYOjD9brTWbKtw9Kl9Ar9r2zLefE6ff4y/KXR4vXY1/n5iu+rjeqvD663xuGs/0GHcbY3x6K/HobuwrseYDz/sSzoe66b3XcOb300LmBYwLWBawLSAaQHTAqYFTAuYFjAtYFrg7rTAXPCvrs3dAP2yrCcvOB6y1uW+HdtPIo+llJv3jZ544gkVlWq1x44dW0oyC4pz/vx5DA0NYdmyZfPCswtKTAIdOuR4G9amTZsQEXFdmEPHDwkJcSoZ67Daj1uW4+tf/zp8fX3x5ptv4siRj18fNIZvbW2Vt1iF4pFHHnELLvPaR1JSkorS3Ox40yZtyjg7d+6c87pIZmbmrDjGPLlvkWuwe/bsUYdvVEbXuOZ30wKmBUwLmBYwLfBZsADfu2m59tH15Xc649Z1X8eZ77gxzGL2/9KRvfnftMAfjgVGR0dvaWV4I/JzGx/H1frLznR5I9HdTVJngDtgx9UOhBAWcwP2dlWB5XIt2+3Ky5huW0eD8etN7xvtyf7g7++/pHoZ03FXKLbZdH+Xen0uX68yH9hOKCBDXmtcI4pin4Yj6GMftS0qa6quJk7G4NhrrznjUZHyMVGAPX3uGl1zzYc/ZNl39NYZ4doObaP7eFBQkLM92D780a3hEh1vPtvrPtp39ZwOPuf2Rvaer83mTNTFg8DnQgFIgkMNFdfnK5ek5v3aLCqRQw0OSKqrZe4xQ+int3+2v9Geuh3mzczF0xh/3R/9EcrOHVEhdN1z1+7EkF8jAuyB2Lrx23ix5B9B9V7dVplfSsMWi6ghjsZgoHMCIx2NiEnORnJOAVatvQcXjh1SYDjLNl/5CPoa+x73199/HxD2LiI68922g1aM9S+sxMvXFB1dqregr/O1W8ngVWfe3N8bvQfH+06KWursdpgvo41jsWBcV8c+EyiviZ8vLb4e7EZuvvLfKO5c/u7KO1fY23H8kd1hCA3xQnPLx9cWtFv5kY8wUO0AyRaaPyFyjjU69mHOUezHtJ9taAKJ0ckYGLapuY7+9uEpFZbga4kobheVdarv/BcmHK9Oi9+T/BNhmxzgrgIprambETddi2U5XljjH4LM2IfUeoYPXPh0nZBX3vsr9dPB0Wm09hSh+Pw5ZNsTVF/z9PTEjIc/OttHVTkL14ciNf9xHH/nNAKD+LNGyl8QjZnqCVwZHBEgzBMdbXaM2yawalMY7CNTaKy3C81WicRQb3hLNbI3BYMPhlhEVdjHZ1DgWDt8/BKQuqoAAVPdGPebQP25PgXuBoeIwm6Yl0jzJiOsb1ilRVsQ6u3rmcLq2D68UzSA0HALihuDkRnQiYIdQk6LAioVeQNC7Kisr0VIZA2qTh1BQro/olM2ib8o6E70YPWDzyA6MB/x6bU49Lt3kJnrj/Kyy0hInUDV6Ub1Wraq2nF13jXO41wXrlwdgCbW7ZpLXrEWaemb8fu3P0Jfbxuse+OxKmYPbINliA/wQGu/QyWWwOf9W8OREBGCtt4JdSH1z3ZGCJw6omxOeLJ7RMqHSim7Yy4uru4TNWNHfNp2zNcDO2L9MekTgLOXroL+LJN9egLnSkfhGWhR0HFcpA/sNkca/RPTqKkdVn1i797vKCDRNjgzax5nP7RGAgODk6ipuqwUbD0DOnDwSBtGuiKxMTcYbx5uhZ/PeiQs68HV0iH1oMjhl1uwUc7bhA251uI5urL6Q6Uw+/LJV1EYGoEPasrB/hSyIgEZw5dQ3jaKv/lKnrJB8jI5X09KvaY9Vf8PC/IBP+GZvrh8sRxjAkOOjQQjO8EfLQP+8LL1qPg0PWF2nrM4NhKDg5C0wm9Wu7AeBBfDIrsQuGwtRob6FVwbFZeizjG0W8pTWzFU1oqEZOnvaMP4qB/e/6hFtexOaY/fHmtTZWf5OR637P2SGqvc53qltn4QFfUTKoxepwWERaHm4lHn+YmJse20owrs5zZsUwq1tvExlU6iwNMnPnAo6dKOFgkcKjcCakdHsG/dVgS3NWNA1oHFdVUKjuZcQce+uX9zIUrqmpAcY8WGwHAMSFlTc/LwoyPvKvVXz/5C5KdlInRsVMGzTINulTUaNlufA5KtqcDW8Egc7+/FsYZa5Ud41uIXKnBsC/70S99XqrSMx/M/+6ru12zzph7HHKmUosWuLBfty+2wfN5trFPf165YjZmYFaisvb5OaehsR254BLjdkBoP7+A41ZcOPPd9/Oa3/65Uigc9mxEiZaMrsQ+jYM0meERYMdPbjUGB7vPTk5E27oGSni7kSb0ICVcOj4hNCuET7oGAyXGEBQbhjTPHFEQdOj2lwha3t4CwcUtHNVrrq9RYY59hG7D+dHwg4KWDjrW1rrdvlAUjojS+O2eFsitVk3dsyIeHNQj/61f/qvqZT3gY8pLysSE9BPmpK1UbrMm14VLV8JxrdfplxLTjYnmpylv/02vNuJgUDA7PXh/rMNz6yYMUjTK+3P0m0OcaHZ59mI71HRjqxqUS0WKX/W25O5CQsly1kevvJz0Xss35Ma63mdbKFB8Mjvmodud33Qe4P59jOlyr6/WZXtsZ4xC+Pn7BZjyk0me9dDydBuO7S2NWZPOLaQHTAqYFTAuYFjAtYFrAtIBpAdMCnwkLxMXFqXq6U9+8kw2gf3/dyWW8VWXzTNwO75DZD9zOlXaXXCP7oHoYT6wPnxXkZqHfyYEGTDd9MvfVBoYt8qD9FJJifWfV4VZ9OXFhAEfOOX7z36o050pn9+7dWLHC8XD1z372M/T3z33Ngmns3bsXjz/+uEruX//1X3H69Om5kr7p47zuQWXdnJwcES2Ix9mzZ9XbvuZLmPeo1q9fj5GREXz44YezgrJuWVlZiI2NBVWEKyoqFFjMQIz33HPPqW1jYyNeeeWVWXHDwsLwrW99S0G5hGl///vfz/J392VgYACEjHmtg4rDNTU1asuwvB/97LPPIiUlBQSEDx48qPyo0MvyUyggKioKpaWlzms0tMX999+PHTt2KGGd3/72t6qernnTf+PGjapuP//5z9X1UNcw5nfTAqYFTAuYFrizLcBr93eT4701Oq3W76bs/3Lt2Ixha9zXUdwd037can/jsUXvm+Dvok1mRjAtcGstoMEyTnb6ZueNcuAPbCP0y/B3441EfUP0RvVdiv9Cb+ouJe2FxuFNX32zd6FxFhOOdWS/0RdcjPZ0d3N5oTYxpuNaHt1f+dpm9tf5wjIuoV+63v6ST6WPLhT6JezLMUXwrMmrU4G/IYFhTniNgB0BsjoDVMV66XGntzw2lzOG4b4727k7Nld6Cz3uHeyN6fHphQZfcDhCv3xF+wP3WkE4qFRei+7qtF0JDxLMJYjtCufqOEbwUB9z3RJ06e4pcztXukt3PnuyL3P8GNvFNT9jfEJZrAeB2hdF0ZqO3wl4MRz7OsEyOpazte0yeov7FAzGfvjNwD/Be60fqDiMR4h49XdXoaO0YxZ8pRJw+UeAzQj+0vvU1SMK/jxZXTULrNRRCeDy4xpP++uthopZr95M73lBWx3HuDW2G/NbrKudrnfOYca4tNF80K8x7J2wr+fG21EWpeKYW67ALKbPsfaM319gW8Rm1cbGPGm3pTgjqMv409PTs8YZoV+6sEhPxEdvcY7lZRFfgF9IuYJX2V5UpqwVZVgPwUT1uUlDvzwHbfHai4uBpagu70Tu8scRcDkGvyl5UaVNWJkwNyE97bKiBBS1BKHHux6EfOtrhpAQu176fgKGRtrQ2jQOW/cVBMj8PCIALqHdyFXhCJgYgd9wAYrLa5G9IhBWUQJmmItnbUhOdahME3L1CfVS0C/B3caaTgU0c7+psUv1v4D4zRiLGkDg8ARC/TwxMTYtrzuzIag5G5WVVSo85xFCv8FhwGTYWoRFx6GxshUeEzLPp/rAUjaE4sphBf2ODnsjPdtxAd0v2AEqB1k2wVviZlv7MNCXhaSNKegtOoYxHwuSbYXwTenGlIfYPnAjsuMGEZNhQU3lAPT8StVW3ykrKsvalToxoVXakO1ByJSO52vORxPNvahs70ZIgi8CPbzlYusmNSfXNo4iZ8W34Td9CunxoXj5VKco+coF42U+KKoeUPGH7N6qTf38LBgWgJp26halY7okOc/0iRLw6dI+3LMpBEEBXhgaG0dSVCjG5a+2ZkTNt7s3xKDfYxzTI9PKJkwjdXUwXnv9I5w+f1gAPXmQ5j5RWA7zUXMrIXfOYbRxYZIfBsamcK5kUIHpMVFDGJoeUwB8usy/g0P+AkinoObMVaWqW34FeOT+LyMyIQWPFxTgfF0l3r94Vimxhqdnoay5Qc3d9vZ+J7Rb1W7DlN+UgN8zCJ4ErAJMjmcFwbNnHEpNuG/SCTxz3qeSrM3WgrbhKIxck92NHIOChTtap1DfNojCDaGouDr7/Djj1YEV93wbR1/9pWqnfv9ynH35LVUvXkDvvVyPZSEeSMgMgNfkPlRVn1QX6dX6v1nyFcB/9c69iIhJVOcUPkyix/7wiD9yEz3R0uWA4xmHasIN5ZfnPd8RvCWwSvC2oDBHIO4n8NHxd0HQVT/0wra+KoArXV13B6wenng/WEDnunLYxy2z5ozi2kYFx2JkHANBwQpspQo154GRkWEcPF6i4FQq4DJvqvkSjG0fyUC8dy8K8tcqxdqCgnVIpJJ+bAIGPPywY/0mPP/hm6oMsTEC0hpgXUK/VGcmgKx/U+m175M7N6K8ud1pg/YRR5vs3+hYp758+GWVJv9978k/VvtFtRUKIvWRmyj3b+W1FwveeeMt5cfysoz/UXQCe3Y8qOBdehAU9oiMkm0rztQ0oai1GV/MXI4To3YU11djOjoBNZffQkrMDkSONGLHui1IjkpGfmYEiivqsFXSPS42IWxcVFGqAOw8AcyPXihX+WoAOD+pEdXXHv54/Ol4ZIZsxvvHDyNnZho2mb+TvLxQ3NOJN4ouiU2sYHs8szYd6G9BTrQ3Dp65IOMzHtMyDqb6AhEeb0VDR7fK49uPf1+tMdSXa/+M87Lx+L4nlmHGnq6g5LnOgz0DMndKP+Q66dD7P3BG5xry/CVHns6D13YIEzc0O2DwhPgdGJKbnR+cft012KzvzOPrfxqPqAi5GNfhfb2tZa6nn3bc1/1CH3O35fqQYXVfchfGFfplGMYxrh+N++7SMI+ZFjAtYFrAtIBpAdMCpgVMC5gWMC3w2bOACf7e+W2+GPCXtXEH/37z1y3q+FJr+0mCvyxjfcsktqzxh483H/2+dW7YPo2f/HoAo2O3Nt25SrhY8PcHP/iBUqnl7/9vfOMbs37Tz5XHzRynEi7hWavVqgBgqgBPTsqFyDkcr7fMBf4ySnFxMdLT05GYmKgA2s2bN2PXrl14+OGH1f1pQr8/+tGP4PqgAaFfKv7SEUKm3aiq6+7DNLq6upT4GN94uXz5cgUcb9myBbm5uWCe+/fvV3ak/09+8hMncM3rJHV1ddiwYYMClLdv367A7MLCQjz66KNK+ZgQ8e9+9zuUlZWp8hj/0VZPPfWUEqt49dVXFWxs9Df3TQuYFjAtYFrg7rAA7/PdTc4Ef68rCHMFt5SPqfh7N/V4s6w3bQF9M3C+m4r6BuxCblIupkCuKkuLibvQsMyDimRc3Bvd7cxb5zkf0Gcsy+3ad4U7WS4+9Uh78NUkWoXNmP9i7EKbutrVmJZxnz8OmaerTTT0Zww7377ur9wuJG+qgcWvSlUqpxpKmS/92+nnThFW5/fg+n0gwHjotZeUUiYhYFcQzhX61XHv9O1CoN+n455wq7p6o7oRQCSU5Q76ZVzjAwoEc93BuToPV3vr48YtYdpH/+y7syAko/9i9hWsJ68hd+cIWmolO+0fF9qgADMj3KoVpQlhhaeGqXIR+jW+EpzxqcD46ysf6KSc2/ZjHXjk6e/csD5zwbta8VWDlRoEdGawgB1CxT5x+/CrUz9RIBJtvBjnrt30OetG6cw1L90o3p3or+fGhZbtUXn1ORVGo+JTkJKbrxRtOQ6N/Uunxb4Yk/TtWX2S4dyFZZyljGeLhyzZybVdc65rEq4/rJsiEOExrYBXPZYJ4ntkhmCrKNkGRsygb2g1gsM7ERW9Fh3tDTo5tS1I8ME7TRfx0P5vYDK7CZffOInSkXLwQRLaj/2BjmDsgAgxsAwE+XjOtAsoSsiXxwj82gabwdewpWR4qYcy+GAGP4wXKcBt0JRF7FsnaqqTCk4loDoisCqh33CBUr37pxCTFaBAYMKnNWXD2CQqtzOi5EpIlceyVwShtKgc90V6o6RpQlQJ1qFpvFXA/mCMjDbBd3kECsODRLlzWoG/QwPj6G6Vi6AtDpg9OWETGi+XyrkXiIndKj+KWtHTY0d4hDcqS4dxz/InUXS1VIHTa2OmcLpYALjAKnQ1nMK4QL+sT1fnGHwiRmU7jie2fAkfXTyMidFC+FtapUyVWJu1GTERXaiq6VAKs8dPd88Cp2nPSIGeV0b7KVtmJU4poDg8bL08qFCl5uRVq3eotuofPo2xoSlcqXcoiqYlioppmQ3P7E5TCr5sF9pxy84vKaCY+1QajQ/3wZgAzzWtVYgM8MaFUlE8tubJBWsvlFa3oCA9UqnohgVMC4xqx5WKQVWW5JhYNLUMobTYBioBx6b4gsLR2dLWV890qAdL4uWhEp8JX/QJNNlrF3VdgVnZH6iw3ms/LWrI44i3+qK6oVj1CftIn1rnEHju7hUl4M5qDExa4CPw8VWBS//6yUfxmu8gjr93DGwf3Y8J8EaIMHOfKAtnJ4kKc4zoG9ePI2/kAaT2psC2TFQs/OIQnrZZKZFz3BKsprKx6lsC/eo1+obtTyn7JET5KQCV7c9+uSXPKsobBwTobcdMeIGCftk+dFrVfn1OKBJyfZVCMBWvqeDMMcY6Ewhm/+e67WhLBKre+y08fXxB5fmjr/3CkZD85zpPqzHrg1oxW383bnku5HqUa8TOiXE0TU0oSLR7qBpx1lU48d4v8b0nvo7z9aXwEGUOlmVFbBLaROk2O3sl0ixTCLFFI/FegYtdHjx4WvwJ89qGBbKV9An4/sXu/Zjwr4PVK1Op+U4KpLojPgknJL3torx7vqoWMT52DAi4+rAAtL+ruoLTjfUqbEF+oSr60SsX1VZDvxr25UEqM2vlYfbP+s5rKtUCvhrnNSrqHogIRIgoDg/4iPptuvRzKR8d00/y8kZNbw8OJKeDCsjPH6tS7cc8t69cDa3O2zMyiHOiHs0H/fZvEIhY6nmopAhtfQPKVp+LS1Lx3ywrxl8+8rhA4OeVPXiu7aHCr8wXaZNSBq8Z2CdXo35KwNy8r+KV93+myhITuQHD8haKzNhRRMszC0UVjjLGCVRPGNcaEYsNI0mqHtLVcMHWiwlRq07y8xeYOkkB1YR+2RYN9S144WyRukLzyNq9othcrxSGqeIcKnNm37oE+A1MIzzugtt1Hedo13MdoXatwOvqpyog//TvhRCv87P65lxrRz4UdeHlszq6epCKaw2upfS6h556zDkDyo5ek3IcuCuvDqvLxN9d8z2kaewzjOsuT52muTUtYFrAtIBpAdMCpgVMC5gWMC1gWsC0wEItYIK/C7XUpxduseAvS6rh3wZ5gPwfDnXJdbHr4gZLqcknDf4SzO3stWNdXuBSijtnnH9/uRu1Tbxq8cm4xYC/KSkp+Nu//Vt1Xezw4cP41a9+ddsLyWsNJSUlyM/PV+DtmjVrHNfBRSWXYhyujtc35gN/eY2jqKhIXd/jNQ5ea6e6Lt8QTKiYqsdUC3Z1BHV5fZ2O1/vm+zB9/fbS2tpauT9QqSDemJgYdf2FEDOvLbJehH7b22e/jZBlOXfuHKgyzPmPyr+sF69JNjU1gSq+Fy86rvfpchJkPnDggAKRmfY777yjPtrf3JoWMC1gWsC0wN1lARP8Nd6Fn9V2hrvzs44v6gtXWvqjI+rVl3Hruq/jGI+LFpUzLaO/Pq639NP73Br36VcpH9OZFjAtcM0CBLl++9Ev1Te+Nr7qhdoF24bwD1+x/T9q/qfbOLzZyQX3p+G4wL/RK1Y+jXLdrjxpazo+7cibxqw7t4u1P0HD9NQdHwMLb1RuY1szXw098ib6qbNCpNyEYxoJcX743auzf8zpJAlF0hnBFO1n3PKHnv7xaDxu7s+2gDuwdHaIxX+j2utc88TiU1t4DKoQtlUVL3oc6ByMtrhRX3btX5EFqei5VKeTuuHWaCM9nvSW9fDtK8JFeR22O8cxF7ImCG1HOz7mzfHR3VaPNRFNeP6dhc/vTEjn/7FEb3DAGI9l4yvgCSsSeDaq8d0gGae3tk34yvXou3Id1uE5qHKZr1KHnS9dKosONbY50/skdlhmOnf9nnbo7WtY9Dx7M+VOE7Cu9qUf3UwSs+Ju2RWhlGxnHbyFX9iH1hf+hcBiAj92v4JIUeY98WGvUrseHH8F5VeG1MW75MBhnKtzjAsqh/7nj/+bKgXBrov/vVidBzX0y23WN9OdxxNTBd6VdAjhDraMoaVPFHqvPRHKcyn3Ny4PR+ekI33Csf7eHkqV10OOc7wxTFqW4ynS4OEZlHYCBesFFC0ZwqakABxrHhFI2eHf5RWl5gSCsnRZooZb0VqPyIc9pX8OI6FpCPLSeQwLlDvdXo/wxB4Md0aid7hbwXCEAaO2P6KA0Kj4ZLTKK9ImR4pQ3e+DjLBxDAZawDL4COBaLrBcj5SXdWO5V2z6Iq6e+jWWJwaga2wStZUC1W4JQnPZmIJmfX3CkJO1G9U1HyDEv08dow0IPFK5mI7ftTOOcX3MuI0P90ZwvK/Km/XvbJF6SJ/XblVOEFp6x1UZeUyurcqr2RwPMXDNQP80AajZJmxfwsPFF4+o+rDN6HhsWWyK2n/3rV+orf7H/pkvarE/fr9LHeI8xPb+wlqZl5vanceZRkxgMd473qfA5o76lcr+W3MrMC7CyX0VAkt6PAj/6UNKbdhoAyZMoNdn4kEcrfqNsg/X0RlVfQIP5qE7TdRcRS25+sU65GWJSmz/jAIpGefoJcdcTQXr4OWPqTK6W8PQX8/7GfkbsKErBe9M/l71KQLmtBUVUd98uUtdPH/iHlGtDR1BVV02bFUnlf1U4tf+sT801Tl+43M8sCzs37SpHtPztS3Pc4zHz0Idz0HnRe02J30tzhcf+Vi0Z+7fhuToKBy9XKcgVa5bmY8GJ/MEgtYgrtEeTOjp7BVoHByAJcKKLQKi/o+ik870n7n3IVG6XYap6nKlcJsUHKIg4QRbP5pDw1Q47v+ssRr/JSljVpjn339L+fPcW3p2dplZH3dtxT625r7HPubHMiYFh6r0GgdteEuUeh8S1W59jEq9hNR1ngzItPQ6muOe8C5vlNAmtA/b6GvpuXixqQ5Jnl7ycEeeqmtDV7szHdW3fLNU3L2FomIsdaKKMMP2eVjxpgDXfGCNjorWHJ/8DVBTK+MsI0UdJ3BLBeDWjnqcKHrDuZZinQhca8e010THIic8QtXLMyNHtRnLXnfxDF5trgeVj4111HEXumVZq+UhFXdO94vY7TF4Is8fnQ12vPjmx9dD7uLe6BjbwXXcu8ahgvMvPngfFnsfspIexeGrv3QN4vY729l1LOn86Efn6u82IfOgaQHTAqYFTAuYFjAtYFrAtIBpAdMCpgVcLEDQj85mc7xhy8X7jv36WfoN5L35e/BPcPwu/7QaxN58FBMn/+4Tz37Hegue3We9Jfn+8rVuHDnruNZ1SxJcQCL/9E//hMcff1yFpBJtfX39nLG+973v4bnnnlP+zz77LAj/flKOsOw3v/lNBeoyz6NHj+LXv/71TWcfEREBDw8PdHe7f8vSTWdgSIDXwwj/8poYFYHdgcuG4GqXZWPdeY2lo6PDeY3RGC40NBQ//OEPnYdef/11vP32287v5o5pAdMCpgVMC9x9FtDX1O+WkvNcRMeHaOZwWXKci5xpw9a4Tz9Xf33MuNVxJLgKb/TjPp0+pveNW7XPd8zKrVz14QE6fqczbl33dZz5jhvDLGbfVPx12N/8b1pAWYCKmfpV6nxN82LcquCVCPUOnVMV0FX9dTFp32zYTzPvucrOE44GGeYKs9TjrC8/On39XadHSIBPVNJfgxvaz7i1j9qU8pXx2EL2tb2ZNp+O5EUaPllqVM5aSDrGMLqciaLIFxIsyn6i/urOUQHOVQXOXbj5LhzpvNzFW8wxQj+LHUc6/bnUVOdTEv7TL33fLUij01zKdrGKrAvJg8qh/KHtqmy2kLg3E4aKibrfu0uH40L3Xe2/NWILUh64R/Upoy1u1JddAQ6CvyEZsUrhWac939aorqrV4XTZqKZ4tqXGGZ39lQDjtkgLVg88jAfC78Xbl95z+usdwsp9Q36i2LgD3n3FSj1S+91oS9XHyyVjSkVcl2OuOHF+sRjzcKilMowxPOec7G8kgerDrirHc6WnjxPs3Ru9B432JmQ9cwD9QfIwydVz2lupSLONtueW49IcUDQDj9uGsGzbGizzzHQqI/TszgAAQABJREFUcDoTuU078ynm0g7GvnWbijArWaPdCLNxbNyMo1Ko0RGGM87D7lSBCW6npWTMm7eeJ6i0e+bMYbQG+aL5iijripqufXhKqZN2tDny5py+K2A/aqfrUZD3RZRcegvDokZJFzGWA190KAVcpsl5oCDNH1m9OUp1k+ep8EhPpabqJW86G5dXzHlG+mFqaFqBvFaBVTPHCnFGxh3D0VEht7lpEgOD40pBlRDlpJznklL80U5FU1EyTYg5IOq4FzAtv0y8poDGrmkVJjU0BLVCBWfm+gt4aVd1ocJkcsYUoiTedM8oiiuHVf8c6mnAqnwLLl0cQEGmH6qbHGuzWIEb33v7d0oR9uirv1Sq8TECRPuKInDtKNDdMIHUxFDM+E+ju0vA3kyrnB/6MDk2jYSAenhErEVOawE+rLmo5uKv7MzAicpOecX9uECFQGt7MYZF0ZZqppyrCQG2d3ep/dCQBFVW/vJjOxjHOOHg5MzNStWX8yBtGxrsg4iwA/Dyq1RQ9UR8BkY7WxRoGOzXLWq3w3gwO1ipUhMSDg/1x1SEDyLl1XxWgfmL5XxPxWoqMhMCzk+YwrifQI89VmTFTihVT6+xVkQn5sEI/cYICDw81I+hnilUdo9JfaYULJwZFYSScoGro/xxuKQf+RmiLi0KvGOWNsxMPwrbQDV6mV9HLWZGu3GpRODd+hlle+uyMPihG/ft+qZSHh0cvv4w06jdKsrIR5GatEXBk3XHRek32hcnyipUH0l+JFEB4tkJ4WgZGFZtQuiXNotfvhlZ276IwJAwvPPCP6s+5vovVpSKqa7LMbs+ug2WmFacLe5Bblw4TpzvUYrIHwi0zNfV+ctaqeh8J2IyDqCr9LAoFs9+GwbBXrvYo63F8UYFAujlNQNqDOTJjaai4nKVvRorMp4KV+ZDK97SY8+GcFyu7FHtqxV8U5M2S59tdC02CGKy3ARE3zzxnlp7TnoJ0C6qIpMTYyq8XneVN7cjMKoQ0X3N8J2eUSq1fHiN58GHCjZIfxzD9lX5atzGJ2x2qr8yEar29g8P4uFl8SrN461NSsn5gXutsHdH4X+/8VsF9BJ4JSBc3xsIv5k+WMTmhFCTBQam2i+3VN3lZ6WoHDMdOj1PEpCm+i3dyJANq9d6KLVk/fuJxzc99JSCfr/w6DJ0CNT+2MYHVZn33f8I/v7d1xV0++OSC1ifkYu8wCCVx68qrmJ7fqaAv6E4WnL9VYObRD13fXaCqAsLsD4uCtV9PfjzjOUYCwhSSsF9lhlYBWwXw6JBYGIM2PDCqSPoTAhxPuRC+9+zdhqnSnpgGxnC5zZuR/7yfJnT/DBtK0Fe/gM4ff51rEyIQGz/FYygBxNNJ3GpqQTTM6GYmgmT81QxstLzce7yJdmvYDURF5MCr2AZk6mZCJN6XD5/Stn2HgGBU1dvkHnGqmDfAW8+MOCNg9VlGJO5eoXM/W3jE7BMy0fmCI4ZKmI/8NCXlYK1Slz+sZ9Vt4x+fM0ocyp/o7hzqbGbBey3wTo2JXPEGF47vLAbT/p3GdWZ65vLlAoM0zfeRDKuW3XZjGXQfWtgxIZnH9iHQxYbPp+WhpL6amMwt/v6N5vRU+dHP37crVON4Reyr+u5kLBmGNMCpgVMC5gWMC1gWsC0gGkB0wKmBf4wLGAq/t757bgUxd9bXatPWvFXl7+hBWjpHMHyDH/4yDXZpbhhuYZIpd9TF5cS++biLFTxl9DqP//zPyt13La2Nnz3u99V1/BuLveFx6YK74kTJ9QDAIRne3p6lGLuwlNwH9Jut7tV+HUf+uaO8hoN31LG+wC8/rkQx3AMz3jGazzGuHxz7q5du5RK8C9+8QtcuHDB6G3umxYwLWBawLTAXWgB3gu+mxzvs9FxjTCH+5drx/UJ0B2cyyBGf3dJaX93fgs+ZoK/CzaVGfCzbgHCZtvCNyuQ6XbawhX44U3rU1ePLCnLksGrbqFfKh0aIbYlJb6ISLfipugislty0KCgoFmwzJITmiciQQoCE0bQl8EJ6RhvMBv350nO6cV06eaLxxvLPKnyxxT35wNtnQnPscPyMx2Wm8Bl7j3fRtm5pfXTObKYdfhmympMaKnQL9MghO8O/vWSV1LPVT536nnG8sy3zzb6/BZRgZR8PwmnYYZPIi9jHvP1WYJFdAxDFVaPLc24dKYYa+/dh+XrdqCxtGjePm/Mx7WNvIP80XH8OshjDDvfPqGhc+dnK9VpEFnHY15UtsvzmcJPPzjhnG+9BIIyXszonZILGIP5aLl0GW+WFOvoH9vyvBC2yxN7uh9wnoP4OmuOv9XpGxRgaIzEOX79/fc5zx2Dk0PzQt2EfjXkZUznRvs8xwghhIOdb6vxb4RXjXHng351OCr+EjJaiuO4jIhswLrP/3+3dR5aStkWE4djPjgoDo01AksLqPvU5P1IFtV+uzUS9xXsuOFckLB7NTYlf3UWwK3P99GB+QpmJvAbfs9avFn0K1W02Hs+j6G6cgV8pnVbcL762LxF5jxBILG3U5R1ZVwSFiVg29Eyhf2PRKHk6mzwi33k//1KHF46eNQJ/TIDAntT076IDhJQb8LigMgsy1ExPIGxgVaEhFsUyJuZEoByeS0eYda0REGFBSrelBmF3rExjMYkKHA0JMiulGtHJExuxpMIiayBP2IREzWBHgFTY7wDMdhog3eAB1oERKdbIWBmn9cEMnL8wVfVExok9GvvnkFsii92bw5HmF+Qgi5ruj2RluyFjQWh6IuWc2fjCJrkvEeXkOurAEO21wkBKOmSIlOA7FEFlhLuy14RhGURXogK3Y++iWIFdxIu1qCinEoxNBqDxKQmHCwpUvYkBPp/flWr4NuhSQ/EL/OQi9DrnGOED7G0nK1ndmrsWmMHlCos7UTHvqTn1uXLA+HR26wgXR5jGxIeJtxu8Y4DZH54cGITLBlWlJUdVX7b1oQhNMlPPdAzOCow6IwPhruHVRod3eN4ZneaelCBwOXZK31qv1uUi/0CRhBk3SBvm+hWYHBN1WUFv9otQfivT2bireOViLH6oLt/XLUd4xN+pi225Flx/OqwwMyiEBsoSr5DFjyyJwqvvH5E1WX9citWx3mjtmdafb+vMEgBiNnLRhWo2zUYMutBGz5YMTRmw5blwciOSYfVfwSpuQMYxZ+rp1sDAjtQeVDuZIhjO8pUhmn7uAJiCR77hrTh0O/emXdOmfKPx9p79qHog9dg3xiOc0UdGLOJ8rTVgj2FCQLCD6N7xKJsvq4wWPUh61gbrjRIX7P3Y/XKbQqU5ZqqsqxP9TcN13sIzsz2YluuTe5Gx6i/mvMVlLkmD/3ykoXunjLn3E4Yk47tq9s5IjxF9RnXdfjYjGO9W9LTpeBfbkcG+xX0S2XuFI9iBREzvcL8p+Hrl4wee41ArV443+awGctVLuP4C5tF7bmuCtvzChEV6KP2GY/ONjyE51atEfDUhisWO55KzMK/fVAGnr/yZD3KfOm4ffbhx5CTFIEfHXkXoWPysJy/H9L9AxHm64dL3R3It0ajYON2NDTUCEg/ouqoIss/PZao4LzK6oGzFwaUHTptbU77xIU2qPXqms3fxunjHyA/LVOVlWrFhEOp8Jsqarv5GVH4+0PvqmPN05Oo6+rD26eLdFZqy7q+ef4CKhqaVNkJAqfm5KGhsx0pKenY6RfgrNsqKXeor6/6/s3Ne5TysQaX9bmRdiKky07YOdSF7iF5sCFsUh1j+Qgnw3MIb1wuUfmvW/OsPPQTJgD867BGbZeHAFKc8z7Bd5aD8fxj9mJyuhlbwyNR0deL35w5pvIn4PzMrs8pKLiiqwPfeeKPUDWSjbzRGgRYPFDX3+ecaziGjc7Yz4zHCf1qoNx4nPt9I91YUxCItz+UV3s2OvqpaxjjnKX99BxGwH1T6EbE79qKwp17ERWXIorsjR9LS5eN8fUclZLuj6qxeDwTJYrSAj3zfNffJDB5cpo8BBCrbKXzM25dx4zRz7hvfMjCeHwx+xzzuq6LiWeGNS1gWsC0gGkB0wKmBUwLmBYwLWBa4O61gAn+3vlt91kGf9k6bfLWtNOXRhAYIKIKsfLarUW4E3Jd5ie/HkBtk1xs+xTcQsHfvXv3OpWBf/rTnyoI95MuLq/jUZH4o48+UmARYWDTOa5vHjt2TIRHzihA2LSJaQHTAqYFTAvc/RYwwV8nAOzamCb462oR87tpgdtpgcce+SOUVl5Wyoa3Mx+tXqXzoOLcrXbbIjY7QbRbnbZreoTJNCDq6nenfb8VN29vVCcNHzKvuW70LuXmL9O9UTz6Mxxhys5O+eV+zS0F+GP5+eFTsWzfhUK/GmjRebtueaNdq6m6+mmAzfX4XN/dKVrOFXYhxwkX/vajX6pX2RvVQHWbLiSNxYShrS5VFS0JyFxMPndCWHfAB/sl+yz7GS+AUIVVg9vsbwR/L5+88auXdNrRorxJdUnt7O3XVSH1sbm2RgCkoWnmY2NtfW4HXI8TpiXcZHRG6JfHJ4ZGlWIuL4ERkCTMF7kq3FlPHfdP/L6AszNFOHnlzMf63+O7vuwEfHV4PtihHxj5m6/kISbFw6nITYA6Q14bTntyTHU8LGqO7SEIesDvY/nq9ObbUu3X1d2KsTfXeHd3nHB8o6iBPtq7ToGyCkh2LdQt/r6u8FmkjQXd0jUB+7tWTKQ6L9uRdSEQzTre6AGkqbZBlFXMHhM83xMm654ZcACAAv3SafVfQlCEf+PHR9HpaXHCXkZzcQwFZa9WkC/B9+3p/w9aBW6MTuhRoOKAdHOeCy4LAKrHm45PKLgkdLcoQX8cbGd9V20Kw7bMaAwGZKGu6jRsnbXqnELokcqnff2eyFy9GZHhPRjqo5rvJKa9VqOysgqTIwOw9baD6r++WIeWllqB75oUWNvcYhMoEohN8EK9QKWDQ17o6ZpAbqS3gJ8CTMb6wc8+geBxP8QleSPWxxOdMTkI9uhB8PAMfJN9cV5UZX0sngi/z4q2k90o7Z5Ett+Mgn7Z/gF+ochK7lcPvlAVdk/qDiRGJYuirQ1lRVcVwEsYlurLHqMeCPUJRGlVg4KXqdY7NW3Hxu2hSEr1x1jfIMK9/BXAyDiElQkzUlV3YETgYVGkvVpb7YQYORfq82liqkVBv9rm3Or1hV90POoruxSwy+NaoZ6KtlkyJ3ovWw7/iERc7n0PSQKh6n7B8aRV/JMEPu8WcI91jo/Nx8rVBfj92x+B0C7VcekIgxM65ofQb3/sAWyPakCwnycGAwVmbB/Fh+fbQPXgmCBvtNuoNioPPVmilAIwVYMJEAeGTKs0ckWRNjjUUwG6BDXpBiYbcK5iCMnpPlgu4Pb75x2qoaGxa9HfUoWKwCbMyKFHH45EQtoB9Nn80FDfhMbxQATOWJQCanttCSb9N8DL6w1n/aimOz7ejMKkaBw661gb0fZG1WxXxWxVIPnnET6BIb9GfGtXGk7X9zvnUM+xWPRaujHuY8GO7C+IOkq1QJqiWNxlx+nL3diZ7yGqthbU1rY6z3NMMzE6GX0DvWoc6bUFxwn7Ac+FdFT8rS29oMBtnht1P1CeLv84d7DsMcnZzrZlEJ0Wz20Tq7+MYKsAwk0OwJPn1/x91x+iSI9rwAcn3lWAJCFWwrBUxW3r78VK/yABcWsVEDwjqra/L72sysN0dfkJ1f66uQ7rs1JQXNuo1Gd5LE/SopJveGwCnkpKQ9PUpFIA3r5ytUqPcC/B3zdFmTXfGqPgWULBDN/WL+q3Yhc69kuuyWgHe++oGje0C53ecp9vp+CDasUXjyil/NjkdU7F5KcF3CWM+0bxeaXsy/UH884MDIb35JQqM9OgS46JVc9nx8iYf+aeh8DyJkjdGZ+wLQHepslJBdtSMZhQM8Fd+jFuv0DMPMa5VI8xpktYlzBya/9pWEdGVVkI7LK+nMOfP/w+eG7dtO8A6or/EVcEtub5gudyfuioeDtkn0ZkiBee+Px3EZfwvDx0UY69ov7rLa9RDN/6EI6XnldjgdCrJSAQn9uwDX/3m5/ji5ut6G8V9WFRVU5JTp8TiFUZGf7R7tEZW0XFuwF7BH7XMLMhiGorY12133P3RiElP0Stn3R/0X6uW641OD+xf1p9w7A8+/FZoL8xfMF3/hTv/sdhEGIfaTqPq1evYuf2+/H8h28r2DtFznlVnXZcLTttjDZrX4+RWQdv8Rf9+0vP17c4eTM50wKmBUwLmBYwLWBawLSAaQHTAqYF7mALmODvHdw414rmEVMI7/DMT7WgE91XMd0692/X21240TELLpZN4YI8qD8u12GCRVQhKIB6ch93FAo4cWEQz786gCPn5G1kEvfTcu+88w7+4R/+QX0owjSXq6iocIY7efLkXME+seMm9Hvd1LyPNibCH6YzLWBawLSAaYE/HAvwOvjd5EzFX7k1JQ12M5+/vJsa3CzrZ8cChKh405EAhG1y4LZVnDcpFwpRLrUQn6TaL2/k6punrkCQsfxGsM54/A95X0MLt7qOBOOoEukOfmMb8MRqvMHO78Y2WswNaKvVOist1sUdmKfrSKhX56WPGbf002V0DbfYfrsqeKWCKhcbz1gevU/l7UPnXldfCZhoCIg37Y320+FvxVb3D2NbLTVdDRcsNf6tike7adU9Y5q6rsZjeu4guGOcO7hPxcMrpz8wBne77+iLpxT8Q+h3qXYw9kVXZXAq+3qfy0DhPcMK4jG+WtxdoQj3aoCZ/sPPDeHdtz5Q/ajrYrfyI5yrQR6CPj9u/Cn+ZG+UAomN0Dnja8CX+7SNEbji98PnmuXJ/P3IWF+glJKbM1/DWIm/AqXODhdh+6bncPqj13FfxCM3VJRlHgtx7uYed/EI/Zyrc/8U+1xz2HzjmX5z5T3fvOSubDc6xnaIyd2lQEjXNrlRXHf+q7+7CoTF53Ncg4RltSjI2TXcvieWoeRin4J4o9ffK6DtORWENmE8raZMcErDnToNwr9pm3eCqsATo2cRFbVZhefr1am0yPH21f0eCpy7eDkLgd6y0E8Oh09vAPyCkuG5PByRU8kYGm5T0G72mq1K0ZfpT00EorXojOqXnP9D1gShsOAxVYZ1qYE4fXEATQLoNtWUK8VdQq90BI3DJruwwmsNylvLMCDKvQ+ti4Xv1DgqWxrVK9/3Cag27jchasPeAvx2ITDIE8Gxj8JnrAr+AlUOynXosWuAqa1/VKXvS1YwxFNBv+VXHEq/BAJr+yOR49WLdBkHTZPlGGkeg0+oFyLkOcuJ3hHERfsKbDmIzq5p7H0sCt4z94j/QQW2WgbP4+1XPsLg8CmMhtbi5NlyVQddF36hwi4f5IqP9paye8AaNy6vvJ9CiNiyqMgGqgy3Nw1h5aoQBSdOeU6JyrkV1bXjav4iiKohRqoB+22NBecLOkKw9A+LEKhZoD86PadODg+CUC0vvhP6rb4GCFLRtrhpHK31VYiKT0HMRAdOnT4HX29PbNwRrqBXQttfDf6GKHq/o9JkP6eacsRktVLaZZ4xsSkK3CXwS/h3efpWFFVUKYiUsGps0mZ4jbZi85YwNT/GZwSgx2OtggSZfkNtp1LrrawfVnkwHfaLM1cHVX879H43wmbK5UZLmwK6Y2I2olsA7qyQYUTHhCgF4CMXKxTYHCnXglPCgMr6cVHK6ETYkxsQkBKIyeERFAY+huLiV5CROIOGwVOoqAoFlaJ5XshJjIFncB+O1A1g/Fp/UYWRfxpo1mNGv5WD57LknAJUnT2nlJ2PXuqEr4DkLH+C9KdxyyCG++XBN1HRzUyx4XJ1PzavCESNiOWybdr6PaVPy/wva2SjG52wq3bmmNPtTX+2uQaRH1gbAq9wL3jnhCsAlbCrdnotrc91XJ8kZObh6Gu/0EGc2+89+ccK4D146N8RsG6Dc85gAP4OIURKBdWta0Jhn1ij5oTcvD2o7ahEc08nvvHQY/h9cREGvDwUyNo0NaHOY3+esRz25RvU+YbpXLUPqQcDdvqGK1XdpOSvYMB2CYRiCaQSkj1WU4GU+CSl9GvxD0B4XAJOXbnkBGYHvTxxtrlRlZ2w7fsXz6p9qjqfkfmF9fSKEJVreZhGO74ScFLSph9tSehXuyfSsxEQ7FAnfjp7BaiAS+cbFqrahOfOClEpvndZAo4J0EsYlo6QL8FeArz5UnaCpFTrPd7W7FQ6JsBLYDdiRYEKR7CWjnGSo5aJvbxUWA3C0s7bBH7dE5qvoODDFTLHDw6o8znVd8801eFidTm++fUUBOa24Ec/e031961rPZTiLcdLq8yPdMFy8y00cgPKamtEvboIr77jUFQmaM06Jnt7KND3UuUwKhp78d7lwwpI/s7azdIOXmhoaYIlPBZb/H0VyKwSNfzTsDLto+cY2pbQL5076NcQXe0az/uEfn/3arszrbiYFOy+30/m+RnEJ2xWatiu8fn9iccsyg66POzLtC+Vp+naj59XWz4g9s4bbzlVrakkTagZvb0omLapfqsCyj/dX/R3PZb099uxpQ158fB2/Y64HWU20zQtYFrAtIBpAdMCpgVMC5gWMC1gWuDWWMAEf2+NHW9nKtMeIjSQuP12ZnHDtO1lL8mT8I7f3DcMfBsDDAxbcLV6Gu+fHsPRomFcLpdPxQjOXRnBh2eG8cp7wzh4ZEyFYVjTmRYwLWBawLSAaQHTAqYFXC3A6+B3kzPB35uDfrkiNMHfu6nHfwbLequhX1cYiTcpNfirAQN3Zv7249+fBXy5C3OnHdM3id3dTOXNeVc1zDut/IspD+voTrlW191403wx6S4k7Hzwm24DvWV6RqiRJ93F3IB2hVaY3nxgnjEvbQvGMToNfBqPLWWfAOCtUrc2Km8T7Dxx7DVVpJsta/jK9UpFcyn1W2gcAkB07tpqoWncqnDN1WVobJ4NOs2XNvsI1Q2NZWffNQJRc8UnMBvqHYoj3cecQYzpOA8uYIdpESQv2GLHxcoeREZGOsv04MN/hUNHX3Aq92kFXq2s6Zq8Efrlgx7hozno9y9HQIK/AsgYntAvVQw3fX4fXvrgxyqJ+Dg/UXMdciZHRbvgFHkdtyh/8lyRu3YnqkscsCehMS5Ik1esVZD6qfd/hnDvXKxMfB0trzTjXFkRCCxHzRTAM8CiIMzOCZt61bszA9nRY5TAkat6McMliWqqbWjSGGVR+0bo11MApxnDWy72Ru+Zdy6ZLyMjOM1wPM/Suc5NrudfFWgR/whChiWGOSHXRUT9WNAbQb86ApVYOUe7joGKq46+QYhXQ7+Mw747FwxNf/0Qw1OT9+PFkn9Er20MAYEdosrggZqGK6of5S1/HMVBIeguqxSgUlRck+qFm/KFl60IbcONsNV0InfrNjRXX8FfPPrXeP/Ef6oyrl0diNhgXwWlchyzX3ZVdKv+xjpYIzwxNhOkxlJmrj8GWwS2FaVKwpOjnS0Yn/JE3VA9Yu7NxmBNOy5KXG8/H1h8pzE54YnIuD9DV0o22oqOYkjUXakqSyXUIIEiI0XNNj7l8+icFLVc/yzYLW0I9xXgV+DYR/KT8cq7zaqMy2O3IC3bhs6mPpQ3inqFfyWivQJxpWEcHiMCIUeKUnD3BCoqhlV4nrtLiwXKs5xF3IwoaXeN4vTpIWxb6497CpLxwqvXL8YTbM1MCVDAoW6zXVlBCAwOEqXKPux/JAofHu9V6faKmrBgk6itH2SzKGVjAvsdnVcUsHzP8iedYD4B52WBu50ANwFctrN/XAcScn0VAG2EjvvkWTX2l/TwbsSnfVFB/5Nj4/DfnIuU4GzUlRchKS5IxaWicl2VAzZOFcL7pdojqjz6X4CnB86XO/oaIb3pmWlpP5tS/61tGsWuVTIvpD6CvWv3qTVqW0cDLAKSnzlxVYWZto+jqtIB5+kyEorW8CJBTl/vAFWWXoFwGSZ5WRBm/KcFIi9ATWURAv0HRQHaG13TKyWPOkSJMvCQfUr6qvQvuz/ycjxR3zKIsRE7fEOj4FXcCI9sq/SR8yjrWYXsTBv8wu2IEgVmqha/ceqKaqM12YFIiwpV/ZX1ZVlaBNR98t5EzIzmIWfXThR94Dj3EwReHtaoQMv2Xgd0yX7L9IJ8CtAz0izzrTdCU73w5uFWbBOgu39mRrUvIf3aynHV7/Ucy/zYt9bnOPIn3EvolsfYd9pbphQcyXnbPjAqkOO34N81jNa+RkxK3bXjGsvX19f5Cjy2e2BoGOye4wI1Xz9/6PBUfT1deRWe4dEwPjBAf+b/Rw9F4/mDncjOsikbbdm6T1Srz2Lfhny8ceYE/iR9BaJFrff+4DCcFSVbruM3rN+G+lPv46MrF/DXj3xBwcVrUrNwTBRvPRKS4eHdptRsmQdVcgnK/uX+p2EbGYJN4hPgfP79t/DMvQ85FYD7Roexf+MOlLc04KysI7gOoF1a28ZVnjzfTQ473g7AdOn4u4LOda6kDU9eqFMA7ExvN8IzCfGuxI6C9ThfV4lHE1JAtWHOWVYPT1ElDlWAKMtDyLehqx3bV6xGxehb8BJl5+NXL+NhgZap6ktHMJkqvUeOvqfqWRWdggv9lfDqHgTtXTWSrc7xPE/Fh1YgPfc5vHVlGAUyrxHOJYSbmpsH/8FBBR3r8vMBhUEZnxvSAhAb4YNOgfnD4nxRLBAvbbEqzQ/L5PgW2151rludKfOPrCsIA3ekC3zc3yLQciiOXr2EGMsAHty6HcX15RidGFftEBbsha1hMfCwRjhViVWF5J+evzSsbPwNwT7610/niPq3Qy1bx5lry/P+n37p+zK25S0GRX2zgmWl5+NKSZXqe5w7dL7GQIR9L19Ox9ZNYwoapp/uM8Zw3Ne/p2OW7UHcZDMKNsoNWzkP2YZG8GbZJWdw1sGoqsNxSefud5wz0k3u6DxYx76+2Xa4yaTN6KYFTAuYFjAtYFrAtIBpAdMCpgVMC9wFFjDB37ugkQjcRq2EV2Dsp1LYsc6LmCr+2aeS93yZUsm3p9+CNrkMwA/3P0113/nKavqZFjAtYFrAtIBpAdMCd44FeC38bnIm+GuCv3dTfzXLeosscDMQLkEkI5ijb1KyaF1yg3suZ1R5nCvMnXrcCH/qMv4hQb+sE+voDjLUdTfeNNc2cLfNeOoR+IQFY6ixzZ33ko5RsZTKVu5uaLNcuozuEtevN9fqkTpMwu7VGKhuV1/52njCZzdyOh9ChRsFsHEHFt4ojRv5u4J+Nwq/EH9hBjAgoJMR2FlIPHdhCLdppwE8/f1WbdkPuZjS9r5V6S40na0RW7AtfLOCD8PDEtSrqRcal2Web6zMp5Aet34/JtrqZkGPEeHJi8pfl7NCFEQv9RcjPyNcwYd6bLPv/t8fO0Aw3X4Ew7tGZpCetsMJ92j1XqZnVPxVD3oUHUHnZQEpq6+DHwTOPDwq8O6rh3QRkJTwLacKMA8OX67EaM04DkTsQ3vIkALSCK+wbASFaLewXZ44/rNX1f5MZjsOv9yCkARfpRTZdrRDKThqJcuU3HzYutoQvUUAuYZh1b81jDLX2LwZ6NdZsWs7WyI2K2VawrhU+6XK8VJdRHiKght1fM4D7uYCd8d0nLlgZ+2vt/Odp3WYm9myTV3HwIFtT2NFSj5moh3QMcdYkn8S4vMGZ6lasg4Hy85j0A2cTfhw/+jXcHGqVEHjvzr1E8RFJuCebAuqesaQLv0kJMoTbS0CFwrgPFbbgtHwFcgK6kFToD/CuupxvkZUV4P9BBYeVRAq+x3XJpseegpeM2W4JGq+hFLpeN7ZW7hJKTJSfXJzTJyMqQkB2QYxPj6uAM/B0WkF/TI8odmJ0WhMTYsCaqvAixHhYB+tFjXZldlPIz69Fh9+cAh8eIKgc9qqDRjs6VC2yl4RhL7hPDUmUpNzMbSyCTkDDyEntQFV3WM4c64Dq3OiEBS9GkFhxTh+2o4tqd6ItAapchAA3r3cD23j8koxgTpTBbTrE4VWgoCsI+HMM6UCCguETbXdhCh/fHi2GxM+40gM2wCsiYD3QC82JX9Bwbq7HrIKnChjcngGlxtH4G+1qHwammaQnLAJoSEJ6O6pU2Un1LZCFHr5ee/DE9iSZ0VdUwiKyo/SLMoRhvX3rlFp6GOEu2lrqsLSn/2G4PWkKABPznirfKgKquci2nqfqO++d/ySArKZDwHV5FR/dLTZVbJjPhasy7QqVV37jCeyBKYua3L4PfPH38eJ468p6JcPAFQPeWDUNoximceoEp2R2KT2/+YreWjqlTTbG1T5CHpzvRdjTRSF5H6lQsz3xHhH2hEn0GKgxR9T4RMoF5A9NTQEY+MTiM/9PD567zSy4m0IiChEdHwfLgvsWF9Ti2UhHohL3Iy05YMoKx1S57l6UWuO3CjqsvYtmO7vRFzuGvQ31kudVoqN7RgYs8J7qh0nzvcgLMjH2UepCEsb6vMEv3PsdcUJeFvbAHvzJdBu7JtWUTemWjWhX8K+jMeHPfxCWlFvX4Zkzw6M+6xCaY0dD+VYMDDpKxThDHwt66QvNWB0xEfZwXhuVhc9tm1Fb0mlAh+1ijfLoBWAOTezf7Pv9410w25ztIfuB9xqUJT7MVYf1FfVuoV+CdweFRiXY3N3XCyOvPEiozgd13sHj55U37Va7vniI/jWykK8eLUU0x5eCoydGbBhMHqZjIkSeEV7OlST7SN4aucDKv3nP3hbbUf9/eDV2yNQqag8C0xLVVs6Ku6W9HRhpYytX106p4BcKusSBKaCK0HaiP4+vHDuJL7zhS/jmICrvODC8cgP7UPbcV1rXOcQLmV5tdMP4wTYHTD1u0WnwLmooblDAbqJAsB6T06hWNSMv5yeo0Bmv7BIAUSLHUq/QcEI6e+lZDNOt8+gVB7EGelrRV5kFErs0vfrq5En5XjjwmmlEEzl4iQvb3x++Qq89dZbCnBOXv8IXnnlB6pIafElovzthY4hqygVd6LZI1MpyHsN1aFmaBBpaZnIl49WsU2M/xZef/stpapLKDsD63GhoUbB2dECv8805+GD6kp1rqOKMEHzD8/2qz7K87xNlK9ZnvwV+chfno+G7mY0wYrC2AjYMY39ohT/9+++LuucZXjhbJE2m9rquW/WQflCpd24CCv+5fcnXL3m/c52sY87VK2Na+k1q3bI60Md6stMgH1Zz2W6DxI+JhSsIWSGU/1EwGxtK60ETHB92tOCU2XnFIxdX35F9b+U1FRnWMZ3PceyL3H9o8cny8By6rWfscyMvxTHeVDbleNb7y8lLTOOaQHTAqYFTAuYFjAtYFrAtIBpAdMCd58FTPD37mizybazsERkfuLwL6Hf0VP/HZYpxxuI7g5rmaU0LWBawLSAaQHTAqYFTAvMbQF1D2xu7zvOxwR/TfD3juuUZoFuvwVuFsKdT43vZkpPFUiLRdQyB64DZUtNT782eKnxP8vxbsZ2BECM0K87CIy2JTwe6h2G6R1WJ4A7l80JRvCmdtLX4pXq50KVJpkeATBX6JfHY7bkIrIgFeme21Fx8iUFYxmhVoaZyxH6pdvV+ydu4by54n1Sx2lbqr3qcUrol84ImNyKshDM0PDorUjPmEbu/f8V7ZXXwTGj383uUz3Pe2BusLjR3uS0nX3UYTt3ea7+7ir4RmyFraJMqd2OjvbfENLlgxJzjYkMAW9/X+xQy9X5zZe/DuNuS/iEIMmv32ya5T1gyXc+oMHXvrMNeT7gGGlqOa2gFQ3aMSLL2n5eHoW/5gZEmXT1ym3IKBDotbRIwScESqpq+jEcvkqpnnIef/pRC8bHzsL3QBqmK2YUfEJYkqDI+d6LqgycZ/r75d3xBmdUFyYwRlXNybC12Fx/vT/ztfRU+WTfi4hJRGRnNQKT1qKpphyuc9dcCrlztYGhKDfcZT+hI4yrx9oNIxkCGMvAeepm3Vyw882mu9D4hHlXrBLASYBTzjW0PRXMAwvvFRXT3yGjahN60gV2EwC0TiDTdf4CysXWKfBT58E6aOhXw4z0ixRo8eJZG7rjixE2HudUMJ/CJEoaB0WR1gt+wZ7IywgSlelhFT7PYw0ig3xxWQBIryFR1hV1V/5IW5mYC//oIVFjdcB0AQEB8PTxRc3VBieASJD94d1h+D8vORSpn334MfW6+4yEAVQ2253QlQYqE0O9kZ4fLMq6XRAhUSyLn0KjqAoTsmbZ+waugArHVMb0CzypINny0UjERsZjpL9bVGEHFMw8I6+yr24oRrbfjKgXX0CngHDlV4aQE+uPU+V98BY40+oXCK/QCRy/PABPjzgMTvVizz0ReOXDbjUu4gWODQzzQrS3QMLRcTInNaC8ZkDBnwQwz14YUHBuc0+I1NEfLx+8jHCB9to6RlHfVY2cVf54780uBeOOTUwrOLSy0qF4S9gsOqFHFDyn1EMFhGap8ttvS0dYaI0AwV4KTjXOW0GJyRgX0HJPYQKY57oHHwXnHvYDT884DA/1q3Fe3zmMnl4LVqwNRHyAPy6Wl2Jdjp8TcmU/YH50VMw9WdKt2lNDv4ROM+L8MWCZwHun+kQhcwJtosBLR9C1vfwICBJzv7jahojgZXh47ecQGdauwOYx3wn0dnkgK2QMLV0NCj5kXPZlzqeEfjnXhUS2oKmxC6kJT+KiKJZreJnquUPTE/CQOGGWFohYKhrbxpAc34uTJ/qcgDhB3PtWe+JMmY9SLCdoPDSVg+muSAzUX4RPTDiGOt9H5HQQ/LxLMRYSJSAgEBy7Uc3XVBPmZ2DMB1m5G7B94xjqW6U8K7Y6+1uQwKCeoWvR2lzLKqi2JFzNfq1hYR7nvM/v9943hg+O9yk4cXzEpgBxXa+hkTYMDXgoRV6q+taKYm1uui86RL2V4+neuC6UCNTM882hdwbVMfaT1KQtTtVdwt0aSGS+87lvP77crRIryz484q/gYyrcJs7I+Sn3K2SwFWRsl/Mv59EtuyKccwohyoSUAxjrqsPVPgF45XxDZdw9Ox5UkG7o2CjiwhIVJEslXcK8BHhLWurVg2b3h0chzxqNJIF+6cJ8/RDtH4hDjbXYGh6Jg51teC53FTwEJK27eAYHRdmXkLFHlBfCYzKUquv/fuO3Aq5uRY8At7TBwIADHqaN2LceLQxT9mb6RuiX3/XaVc1b/kEKPN6bmolfVVylNwoK1iEsJgCQBxnoMgODFfRLANqrq1TBwQxDVeLoxAdwpfR1Bfjeu80PH13qQPC2TJw4U4xVUkeLX6j0qxgF2E5VlytFXYLI//cX/02lzX8JEaEoaHoG7cFW6VNNsi4Pw4NZUldRC37xo0PKphTBJ6DNMgx2/VyNo2d2p8HTMi6q1SHKr5mK0wK3WuN6lcIvVX7pCP3GZu9AZoSMbYHRw6xT6B8aR4qoE7/+0TvYsSZLBM2HsXLSE4eqypV9Cc4W1zaq+MaHUjlm2Zbb8woVjEwgOSljE5YFeDgBbRXJzT/am/FdnT5mXEvzoQFXl57tC8+p1aDCOIFfV6Bbhw+M6nI++MIHJwgGd8QGoeZ8n1KPfuPMMQWch67YhZcPv6yjud3qMnGNxb7Fj4Z+GUEf15G5VqJjuIU6PnzJC4ccR3yLBPeNeSw0HTOcaQHTAqYFTAuYFjAtYFrAtIBpAdMCd6cFTPD37mg3grdT9YcxZpPrnBND8rahNkyKEvDt+kx0X4W97CWl9GtCv3dHHzFLaVrAtIBpAdMCpgVMCyzMArxXcDc5E/w1wd+7qb+aZZ3HAlRtbBZY4W52hGQWCv0SwNBqWUaAStd/sTcjXYExnc5ncbtY281nI7aTu/QIyhGco+ruQmzPG84eVgF5X+xwtrsxX76CuL3z/IJvYveKYmlAbDjKjzkUSjX0O9cNf2NehNMI/dLNp8BpjLOY/YXYY7709kbvEag69GNlczdO5kuHfhrem6ueBEcf3/ksHlzveE36XOnFP3AvBmvq5vL+2HHCH7cK/DXOjVSvbXij+ZZA0ASIy3/6kSo7gSMNu7H92I80iKFV+3Ql5wItjMCtDutuu7bgKbS2l7jzmnVMq8sZ84+KT3GCv97joU6wiBEJamnQSCfEejwetR/h96zF2nv34cobAnAK9Nvxm/fRLgqUBXlfFEXOM2oMR2yZRPrgODJ2fBGhlsv4+fPNIKTP+hKY4VygoSf2RcIjfBU5wZ2gpEBkZG/GWgErLbvisGvrX6pXXm966ju4cuQIznadkNete2Bmegah/vFKwZoQdcRjMzjzu1pVJ0I/p9vP6qKrLZV43UG5c7XBrMi3+QvLcLvA+dtcdAcAKXMy25HzO7cen0/CmYNlzn7POYP2J8zOvsjviV0CLHrEC6BXodqFQCCBTUKxrk6PJx4nVEnnOyGqlQLdEe5rFZA3NdNHKdj6e0whrLMAl4N7MdgwJPClAHo5PfAI7xKVVUK+ngiL9EThri+KCuoxtAgAOjQ4gdUbRNEzeBWssSnoaKhwnj8IQ5aUTihl0dCgacmzTMipHrxxvBnBQXFIzhCwcloANyk/lVQ7BqNw4VQzNm4PRV2VjIEcf1g6rGoeDkucwLLwLyDd0qsAwqEWD5RtfhpDTQ1YU7gTHaKM6yvQcvR0C/Kmt2EiuQHTono7nBaK7o5xBPtalJoq4bnjF7swlpmDkKEeBV72DfYq24TH+ijYkUqkH5YJmCrl8n9Q6txfj0qBMjmOCch2iBIxAfySGgFR7TalWk+g8krFIJh+UVmniqsB0dWZgejta0TwOitit8VgpYeosYpS7OnL3QrCJfg8PlWG4svnMNgbiauVHQoUNs4jhH7pCO0WbvLE2Q8uoLb0grLbeIIFvvYJpOU/gfjAdniHTSrAmwrD0xPyWsIggb0FWNUQOB8q4DpxyD6llGEHZL7RLiLQC4fe78bIyJRqfz3GOf8F+/UocJphCbTSxUatEjC4H12DtUgIDlZANFWTnz/Z64R+VUD5l7wsUIHEVGkuu+iAoLu7SkTdWShHg2M/nRAosbZlwDnvadVPBmM7rF8TjINH2pARP4nsLV/E8y+9K1BoGx7cNoxjV1rluA0hE+lKcZZl9UofRWHBAYGEbQr85bHQ2LWI/v/Ze+/gus7z3PdB2ehlo/cOsKAQIMFe1SWLkqhuibJkxxM7vvY4ObFzk/gmx/+cTHL/ODN3xjl2Mjf3ZBzX2JZtWZItUabYOwGSAAkSANF7773e93m3vs2FTQAESUkx6fVxsNfa6+vv19bm+n3PitiM/LgrqKno0zlz5EyFqvuyDP290r97GzU/zr2EcqnW3NImD38sQCPnXx/fNpw6M6rjg+Pk618RRdlAf1VRZ5lz1gaqijbPqdpKuxL6peM5oV+6VUG+6EkPcivBRz3lg8nmYW0/+pt8aQNzzs0CvA80CsRcB6acD2s9GcfqAvw2i7rsFoxGTqN/wxhye0KQMCmq06EVSIqa1LIxPNs/Kda1ljX2+KG84qyCrQR+eR/J/KnG29jajJ2JKTheW4WzAkjTn8Cqn991XCbQLnNaldic6zhBW0LBVNvdIErBaaFhWrSdMfF6bBQVW6oB93vNY0zmw/neEQx0tCoITOByTsaJf583ZuThG1VTTf0ZmSrcdMYW+sXj44W0LHzQ1qTxmDfhXx7TReX352dOo1fUuc+IQjTLSMe5xktg5LTYBBAedQSvkqteqs5bkPsM3vzgPe0TZ96t0fAse2N3K/wjtqGkpg5vXz2h16NjdqviNsfQpuI30NQxgrfrfipjdRgXq88qaJ0Wl6BrOPPiWk4b0jGfyd7TiM7YrirdVJo2fmMyfhMjHDhePqTg73tn+9ErG4cezBiTeb1Wr5U2dOqYG5yaVEXlaoGbQ/xmcKCsSlWbWddntuwCVY8JZLMOs2ujsSV3DyYE9H4qIxsRyQIzR6ehv7oCVHleNTemkDaVmRmX6tGLOWv7LOZvvUaVer5Vg+Oc6r/xYT24UjmqwC+hXzpPoJvXNB5Pwop1TjP3axtCV6mdnMEheqTS9MGy4wy5rGN/5T0W+7fnby7ek3pusmIYM0culzDjmnWefZlKv6YPM/5K0lgufdvPtoBtAdsCtgVsC9gWsC1gW8C2gG2Be8cCNvh777SVllRg37m2M5hrPvbJ/kkekLxsZ1vAtoBtAdsCtgVsC9gWuN8swP9vv5ecDf7a4O+91F/tsi5jgZTY9Hse/PWsnlW9ydOPD+MNWGcedprvnmFX8t3zQamJQ9WqIFHCsoIsxu9+PZoHyEvZ5HbqvZI0VhqGaqDWdreWg9AkF2A+hF4pOEvomC57/9P6qmqer/SBPyG2pWBYpuPpaNOVPiBfiT080+d3vio5Iu5l/OzqvyxaNmv+ywGHHE/usSQP+X/S9rPFstNrrNel6yWqGrtkIPG4HeiX6Xxc0C/T4oYIU1/2IfaTlbYz4y/lllKeZvu57SeRP+65g9DvN17+9i1tbsrN/NlOfD16Rv4WN1RlrrNfEGJuKrtqoriPX/tyEv7t0ElV6CR4ViMKlwOBlVg/tA5VIdVoqCwBYerk2RGMVubgae9ncWLgFN55y6WCx/mzucX1GmyrTUxfNNBvvE8xBiNH0VzTgtm+POR5v6+vByfcm5+7D5mTIRhzeqtCZtxzUZisFfXKJ/djuGxSFVPTP5siUJtobQqAQ2DUjDdCv9Z1xICD7gre5clysNZKkjaqyysJ+2mEsdpqufzYlhxHvb29Gozt+XDGBPZNf2XB3OMJXQ8HjKCnt37B+CP0a9qLib3w1W8r9M3zR3dGIEpgIyq10n1m6+fQl9qBxpJxbArehLHQToGq+rFq1354pUWi6EqyAsUsz7io1WaGOOArKtUEcZlPe/01NPdOKBianu2L6ooZZDtFgdOZDYwEYt5ryD12/+aF1/X8sb0OHDjcjXYB12J3RCN9agDlAjsGhPggLSMQUTF+qKvsVUXF0AAvUa2dFUXa51HbeRa5wbnoHGoSELQCYV/6Gs4deEe6qBcCWrowmZ2Fk9//ZyRnBUr9fdDVEYaLw5cQHuGFDamixiiQ2lR7BFKCJ7X+HUMOhG5Yg/idxaj5fbmOZ7P5iaAvX2H/71WXMDPiAjE512XGhCNlqggp2eOiVCpz0YQPvrTbifN1YwiITUJ67HoBI6vUtrWi5GrWUEJsnBPGu8bRMzCPwbohMD1CpwRL2V7R2yLRcL7fDXYaZXnOK4vdN3HO+vlv31fAlGlEPJasmzCK8kJx9MhZTZsKwNEhAnb2Rwtw3KhpK1ws6swR4ROorazFM3F7UT/dKOrGU0gSeHD9mhiNGyLtTEhY4Vtpf+NYHpabdUuOCRCl4kjMTE5hZqIF4eHdSAgPFf8RTAqwS/VoOgOimnOjNEzomG59WhBa+29Ax3pRPpgHwWrjCFM7Q/xUoZdpXqzqcSt8Ep7lxhnWIXXVdkSgGG2iUO0z3Ql4ZyA8plfhaNpYleLDnUj360HaqmDE+nbhaMlZhak5Ntg2cz6BePDR/ai9Xqbqzv/Hk6sxJerF7Bs9fUEK/uWt24nV8aJym+pAiiinn64YEnXjQWzaEaLAemGSA7/6oNsN/bKd21tHNb1AJOiGi915mxEYN4ghEWs36yhVrbt6p9BW5VKzzdn+BpxXz+s4oWp7WLI/HGsiMN8D+Mb6YOojJeaO2U5Ng+1D9/Rr38L7P/qOMd+C44P7P4/TH/5vDLW0YF7E1stGBpGY0ycQ+BwIjhJSJ1zK9meb05k1h6q3j67bJOFO4M/XFqrqbbi/v4KyhEYJztLtjUuCT8YU9oXIZgBvH/g7o5CenoW9UTGqgMuwVP8dFviXisMn2poVCnZdD0OWqAEz3WaHHw431epGl2e+9C2c/enPVDGa5eF/vLCfFCX7uee1VN2gckXLYNYUQpYbCnYrQEpF3eSoWEz4BCA7KwdholRMIJZwMeFkgpimrhx7p6tFKVZAXLpYgXQdvu0orShBXEgNxqemFVDtFEUeA6WzjeJkHmMY2o5QKje48b6a0G/vwGU88mAVLs5kYqS+UtZZLxQKfMwj83GGhOqfFaZlXPbNQtnc4BRl4Kn5dm2bdaJs+/DWCAXGd60L07ZjOZ/ePouKulyMiiL2Zbk3t67VBHRf2Ptl1Jw7gmsd7WiZm8FLu0TtOCgKYaMjyFi/BWmilPvh8WOYHO2Cl9g/NSAQjS2dAgYLnC6QMNvliiio//DQewr9Ms/k0KcQF56O3KJCLKbcyzDLOY7pOZ9Z3XDAcOlpgzh/2TWHLKbySwViws9PPfqG3KdU4Rdvidp43xwGZ1zjhnF+dfBnqmRMhWL+vVNeulwR3H7sUwbuNfdXxnOx3xS8zzfrh3X9NXHMkXGZNvujubflOfubZz4mjn20LWBbwLaAbQHbArYFbAvYFrAtYFvg/rSADf7en+1q18q2gG0B2wK2BWwL2BawLWBbYHEL8P/G7yVng782+Hsv9Ve7rMtY4E7VfvmQ+ON4zfhSRVvqVetLhTfXGe97Tf9mvupxAZC4wEc2ln70+lyPy3f9lbYxEMFdJ3aPJMCFjKpOBiT4Qym2tf1zPv8goooyQOVeA/qah9CLPeRerg7zLd0rrivzojN5LZeu1e92w1vj3urclOlq/dCKx/JywKG13anGt5xjm7BuBgBaLqynH/vZncTzTGcl32dHqgQUm1Fl2fE+l8KeiWftV+backeqJ/KV9gaaWSwsQQqmu1xfpEr1SlV+PfM4XXHUDed4+i32nW20OXstjh1/X8HK3E170HS1RIEOtvdIowu8YlwC5FTdJUxWVeOF9esCcPKQgHkCqdFR+XMuOgvtHVfhmPFDR2kXtm1yoqMzCjXRbbh67qiGY/2OnfpnPTdtTZsQNtm9/RtS949U7Ma9BJjZieqz7ysYRKXKS9dHFTwsGi6Cr6gzeu/KdsOgLBfrQwXiY2/9AH+V+hf4zdHf4pEiUb3vOqNqoIScTT+2wqcE9wwErgW7yw+/+AxkZe5Z8bjzzM7Y1PP6f9V3qoXfakMDwVz2nwsfqaWbshpVX/OdR0+QmG2y2Jhn/zBz5Px4KXJitiEtfxjT8jr4B4e+jL4chwJS3gJJXa28pmE5NxH0ZHmCw5xouPTvaJ4LhZefCzDbsDlcwTOCuScP92mxMl9N036dGOWH2rpRhWDfKxdV1flrqjDb0XkdDocDTxeGYnxOFOFzWnHxRKqqp+4oiEZHfT8SY8IVAh4ZmlIwM7gmH2M+83CEjKBBIMsdT30OkM0GyWsH0DkRryqsa1c/hQu//GeF9RxP7hNwMBrzCENubC3aa8al/4gSr6iBpmR4QUQt0Szw7rgol9bVd6NrRFSuw8MVsg6amEXHiVI3gGX6OCtHOG77wy+6xymvJUZtFBteEDtM4WrLqK7rk15zCkiGC1AcGtElasjBDCoKwONqVzMvTbVPI0jCDozegGgNEMu2ss4ZnO+25UXC+fpfYlVDPUobzqK7t07TNR+cswgRtra6rkcOFyA2uReXLg6psvy50RIMD/Vj57ZXcLX6tM4TvA+JEKXm9pYB9A9MalJhsW3wD9us4/1M5UWFeunBvkBImEfCtMMCEFodFZ+7e2fgDJ5DtYDN9N+9MxI9Q48jOrgZ+THzWJMQAET5KkzOuK76jggs6aX91sxjkynrBZoeVLVpQqtUSE5bFaTq0iZP1vX4xTIkpPgiKXQvfnrwiPHS43//QgHGB0dR1ysKsAJurk5uxqqwMRw50y2K7g06BjqjhlQROSNvp6pS1zvm8MQG6WuTc5gL2YjstcMK9jJBlm1mPFDvV6lDnBA+i3OlQzofch2ibSrKr4Nqyl4js9qHO7t6tV6EgzkuDWDP9AiDdsuykPr8K5hvCMKmTV3IE2jzveNVqrh9tXxQ6811cE1igNqU8ej6mssw4+da/xwBrrFWEOdAXcOwG/plODMXPPbk5xVY5rxCyHkxx+tmXn/6CacAnqMCXQIHTrug34uyZtBx/aIysRVmpJKtY65LFZrE3yIAAEAASURBVGmrZyYVlj3X0qQqsVSKpX3+8qkvoPx6OYqznsA/fvC2qup6C/A719Io0GiAqv1S+dc7MhphA314s7NFgeG/fPqzmO/rUQB4XXSsgsEyeNHp3YucjB348N0fgGA0gWQqR499xIU3dN1Ycw34yfJzXnv90V24VNOAxLh0BX/T4gWa7h1AcW4+fvjh71Ttl2XplPnxieh45ASHutV+C1ObtP4ETPn3+PYIgWsHdJ48dOAgItLScfL423i0MAyxOS9iQ14nBkRZvLR2VNt8c2YwZqO/jPKLrnbYt30ca1J88K8/aVXolyrRBvad7+2BMyaOxVb3v975Oag6TtCW90mBfsXwqruA1OQiUWdv0/4zMvYUutrKtIxsJzpC23GRfjh67qr7zQkGstcA8kHV3HRRPmadCJ4G+YYqeMzNQ2zDwZEpsdt2vHP6PNaFR6DAtIXEPdBYJxs8IhAugDch6qPnTyo0faTpEPy8gnDi0tsmGx1H/M+xtORt7t9+fKtFVGHRgrmVETj2jVIvYek3BeQ1zqj80h4Ew1nG1x96UudpQsYmnml7Qr9tnQ14eXMxyhtqZC0RFen+Xnz96ZdV1dioOZv0PY9m/eSRfT/u4Xx9o4pnOPOdawftyPDW9df4W48My3Df+lIaqlv8ddya/Kzh7HPbArYFbAvYFrAtYFvAtoBtAdsCtgXubwvY4O/93b527WwL2BawLWBbwLaAbQHbArYFFlqA/3d+Lzkb/LXB33upv9pl/RgtYB6Kf5LQL4t7K4hoqSpZ4xkwzwq5WOPd7w8g2Va3ejBrtcfdntOeS9n6btO+m/jWMhH6pSP4S/ssB1jeKk9rugy7/u/WYTk11z+0/sa6mzKZsXKrOn9cwCHzNvDOrfL09L/TeJ7p3Op7TFI6OlpFalCcURq0xvFsf6vfYucENpaDfhmH7bFYnyQMY4CPO4V+TZmoyGfmcXNtsaPpEwY6cXqV4YO3DmgZCfV6TcepkqNJizBOlqppCrDVPgQqaX4p9M/dc/mDO7+uqoyEfk0dCYSdu3AdkfEp+NOAl3AptAxN10+7+6Vpa9qaf4R+DaDFV8mPF/QqkGkdewQLCUHxb7H+2tPWiM+8/uf4fz/4J0RGpKGk8pi8IjwAoU+mYOz6DUV4q4Is7bNYWovZjdeWgoQJ9eXveQDDnQNISiy8Y4B7qXw/yeueMK7Ji5tt6HZFbne3tfGzHmMS092qnLfaONTqK9CkKDB7OraX9bqZv6gyGzP7NAbnDuHiuUF0ts2iO9NbocfqrloEZEZj7cYH0NNSg6zV/pgIENj89BGMilqttwC/1dXXVc13806BwsTFe3nj0Il+PWdZLx84oucG5Lza5YXnBWQ/dKrTBUyKIiRhqLZRAfXm6uG/ZR8SG07ihd3fxLsn3kda1g5MeEWjTeBVrsmEUqt6OhCXNo6ZlDD4DUWj8tJRgT33YGD4CsJDtiEpvArlXZcwPSzK2g89B0ewH0YEJsybWovDhw6gcGs4RJxSlX4jgnwxOFSk9UgUEI6qsATlWSYeqbBsbKUVkQ9zf0BINtmvVcrtWg+/+nCMgPCNiMz8BkovH1SgmXDuxZpRbN0drgrI46MO3TQ1MzMDhducHTh0+ncglHq4tB3OsBQU5QQo4EZocVyUOgne061bvwe7t07isYejkRLhjXePdaK/5Axee+I5HC4r0TCeH1ZInhuqCOlyfj7Q+DtVQqVaLqG4LRvDkFz4POquXkBGsEMUTWcV1CW8SrVlxo2Ssvr4F6J/8MbmFKrSJmbMIj4+QOdo9icDKM9MeYvycwBmfL00X5YtOiAYjvlaHLvUidg4AbrHJ+E3Pa9gNMHXusFwJAaK8rJfPIqz/ZGwyhepovJcfa4GzkceR2h3qwK0aZEhmA+cc0O4TJt9XLoTrtd2CkBdg+z0SLUjYeIeEQXtGh5AzKoXMdhzBQRw/WenUFLTj6w1O7EuewhHSytBWDYrwg+JG19WuD2p/n28c6YPXYNFuHbtmOZHVew9+WE4d3VA7UIbPbA6Af/xXguekbbp6xYlZ9mo0lwvUPqD0v4yrqiMm7c2RIDzKSnjvPZlztH0z3CGqSLw2YphcByVvXtW023vdCAgYg5PZ4WgpH5MFX8bm1xqoKFxLrXleOmzG1ZHY32iA6U1vbr5paPHpWYaF7VFIVbaxgDkPKejSjEd4V6ukVQopvPs62atDg56HtHhNTh10aVSnZfmpyAp48SPF+uaYb1nfjg3CWkx8aiWftp5rQZ/mb9BQV4q9lIpm0qsR4+/h52JKariS7h0l5y/L6+rTPYRYFTAzX8qOaVQK+FR7+Q0nL5yCRvCpU0FKj03NqQ2fDg+WcMR0uRGo+J1ewQs78JXH35Bgc8AUQTvH1xeKTUtjkq9c2js7MHElEuBvGdkHK889gwI1hK8Pd4kc1NwkNqHAPPDrwSrgvOoqHOPha+Hz3i7At+0BwHxDWlDeFvWfCrNDotScmeHa3MN7c77EQN873ggCu2jM/jtuwcUAuZ1bsLhHx1tQtCXmwxSZKxSRbdjLBt9o7V45+xxLdv80CAC0j6D3x8+qeDymZpyFPnPwBGwFn1TT6FnphyJsa/omknbs76bsrfiu786oWDprmInTly4ec1g/mwXupczV2FI5sRBUfu90teFjYFBKCrciH/46U/U/429LyqM7ZO9RtqnVqFf9ZCPxOJnMd12Tb+2T45jPGUWAZM3NjpyHDz+wKs4U3oDBu6aHrwJSN+WJxuNZIOHcbwf83SsH0HjN2tr8OrWXeivrgDhcL+kXDjG+nUjiImTGxOMrvYmUfuWDQl5osQum5TYZzHvj19fu6BtTfsTIDbOzP2e44SbV3qvNYMbJPkbyeq4UZDxzO8Gnpvv1nCLnbNdwrY8JpuxOtz3fouFs6/ZFrAtYFvAtoBtAdsCtgVsC9gWsC1wf1rABn/vz3a1a2VbwLaAbQHbArYFbAvYFrAtsLgFbPBXNKwWd0tdXzz0EldF24cvctY/E4Tf6axHz3MTZ7nr1jC3c/51V/b2p22Be8sCng8Kb6f0zpBIPLP9JVQ0uB7W307cOwlrHvbfSdz7IQ7b6m7a625sYH1IvNJ0uBAa0G+lcRYLx7wNWOjpz4fZ5oH2UmE845jvfMhtlOPMNXMkKERn4CZz3fP4cdXRM907+W6100rGCl/xPjPqeh3xneT3XxHHvP7aM2+jILtcvccEsPo03XJlImTD/ner8Wxg3VuV27MfE0i1wnWEU643yau5xRHWoSO0nPO5TO3jPB8adUE2z+6NckPJ8+siUVXmAvwI51k3YhD8pNpu2amDmh6V7oYFcmpzRKKp9BIuTpUh8Yk4ZPhMuWCkscCbNhIwzqTcFtIeTN+MNwL3BApDA0WZVeC+iPzNSHrwIeT394NKqU/OCHT1xT9D56ljYLsahUgDkc4GJqH5ZL3mZ6BUltcK+xJwzEsvXNH6ZY2nlf3o489eEh5nqBIDe57HyR/9g9XrD/58XWg+rCrIpsAJe+oQuKEa7ZdDMbvWBdgGhzuRHrdQ0Zg2MfDwrTYOsV2SkwIQnLhDVXNNXk9v3beo/eeFzw8Iq0TllRFVKC3K/St5ffmv4Dd5XeessNkO+I81CWw5hfZWgdHGp7B5TTiCEjqQHxmF0BQvBAs4NSLKuFTM9XJ4uyF9a1m5PnGseK8ZxqUz/Qo4UvWUypyhCduQHNgMb+mfYbWT2J27G//Pr7+HyGAvNLW2YNdqeSV9/SAyUnfg+vXrUiWB+Xolv5YJFG4G+ue8ETN5TQFV5tkukKXPtA/SXnoCTW//Bv0V5bLA9GDecQYZya+gp8NP1B0bMSNl8vbzQkBwIqJS0zHnn4gn1uSJSmmNroOecxxBXGeIH76yLxMVgdNYNT+Lft9ptQvB3orOSbS2TSItNVVhWl9fX3QOzOKlBxJRVu7A6MQ4fH19FKDmGJwNqXUr3cY7n0D3WDt6B3oQ51wvoGk7+gRY3Jj8jEKatF1TUykekHzOCvD23uFebVpC/MerOnVsrpPNAASXrS4poVDA5hqd/8y6ZeZnrqnbntyPoa4m5IWLSueRswreO+JyceXSBVf66UG6ESHlS2sQ2dSPrt42hDjgVvflXMa6mI0ZBvpl5DlR1aUf/zgHFyX74XRlv8K4cdF+iBwoQN1kM5KjwhVMHfCeEkXeYSSvexFT06VqG4LkPk5feE94Y2Ncj2woGUF6viiGnulRCJewcFiyPwhtzweIzXrHFAgtSnbgwMVePa9rHVLl5bbOcbXlqPRTwrrOoBAEOGaxbsurOHb6sCgx+4BgbWiQD2YCkrD+tB9Kp8+irlkU2qVt2Ic5v8/P9qN/2MsNZ1PJuk6gzE0bQvG7D3rUNlSbpWMff/2JTNnQITaSvuHt7Y28nEBRS/XWNiHUzLoY+zE8y0ZAvCg1C9LD8OsTfWpD5k8/9v3O9nFNf2R8VstR2e5ScrX22fbORgWLZ1LDUHG2E7mb98imk3EU54RoHH6nyivXBAMlaqLywfbimsg+wjQ5rvqHAxVa51pqlGOZRnBeps731jXWx7cNWWO+WD/jK332UVX0rZQx+BdFmxUMHehoxbuispoWGobBwX6FKxkuRCSPU0PDFeZlWZ7KyFEIOCIlXVVYB6cmxT8MWYHBqrp73pGvZTNqt0dPvw1vr3l8ePGcVoVtbXWE9c044HVCvdVOb8x7RSBoRtZFgWhpZ9aFgCzVbQszc+A3VwDnVDOqujs1uQhvmZuaxpGR4AenV6eoBbtAXYLYWyc34VeVJbrRJjn1cYy0ClBe9LDOCSznoMwTVL+mavWBD3sQGbtF55/4eBeca8rLsg3KGHKGhCr02+zww7vXyhHsH441aVHolDnZ10cUdROTMRe4VsFetjk36a2Kz1aI9YMT30NdbZ17owzvSfaKqjLh3MSir+D7b76NnHgB7KXcpk1N/tZjRFI0dviH4seXzmt/IGjNtFhG2ihlmlByALxjfDHkO48fnStBUdEmeIU5ZV6bQmbBg/j1yXfUruMdAzfdn6zKKlT7ME/2uwde/LIb/OUYJxBthX55PyNNqePGKKYTJp9rbZL8fbF2ehLpWWsQJqDycGw8Nqan4p0LZ9xVYh9KT0oVkHlQ7WvambZu7GoRWzTpGNgi0DX7IIF1OvYL08+t95XmmvmN5M5ITji2zG8m1o1vyzHfreE8z5Meexi+gTHoPvvhisJ7xre/2xawLWBbwLaAbQHbArYFbAvYFrAtcO9bwAZ/7/02tGtgW8C2gG0B2wK2BWwL2BawLbByC/CZ1L3kbMVfFzB8O6CvZ1gb/L2XevwfWVkJOH0ScO7E1Phdp+uplvRpNY314einlee9nI/1IfFK60FQwQozrDSeNRwfSFPd8G7cUmXgQ3ErkGLNg6CQgRCt1z3PWUe6P4T+tJKH9tby/6FAv1Z1V2v5Fjun6utiju24VFsuFv6TvsY+R3XO5frultDNqki4VFnYpwzswzCESnp61ikI6xknLCxsAYRBWNYKOBJO4ViK2BzuVr5k+h2lXZ5JKXBlFIlD00I0vFHMpPJt2poi+G0axsVfHFEIhn5T7dM4eaZX4xKgoeP44hgiPMY/2oNlMH7f2rgd//M3lzWOXpQPpj/cJeq5AgZSyZL1YLjY8WHMXa9C+upi1J8/jkaBtYa9pGz1LpjZ87XwGx/aB8KqVBGtufYhCDO/95uTJhs9ck2823WRqoT/8p+t+OLUjKogEhi71au4FxTiE/pC1d5bKfYuBv2yOFT0PHKsQ6FgAngEfHm09idTbKZh+oa5ttRxYtIbj+fuXGDzpezPvhMt8C2VW9dFTKOk+ohAji4gdlDg8oTsIFytCpZXxk8jMyYcfqJAWip9bXRkFnPD42hvl7AhXqirnlIY8Qu79ruBd1M+2ijjuUcQtTYd5978nYKvoQnPItfZpLDuZ3ZN4sNT/fjTx15HemoL/uFHB3Q8Zn8zH61H2hT6pTLq5HSLApCbi0PR3iHlWSUqwYSNBXYNTXhZoMoqJK/dgVWRowoqe4d048mMF3Bd1CYJoRKWDAoQwlVceFgyvKel7Fir/T9oegY11ZcVYjNrjSk/j14+XggXJdyZySl8cKEXgQMTiBfFWtqC4Qlwps14oWHIH81t1TpHxj2Qh76qFmQU++PcuVZRep1VkHJIhi3tTiCWjnULEKjde3YC+dmBGBloRnPvhEKeZ0+eB4He1WHduNw0LPDohI5jwm5UNmYaaSnT2LbJicMCiNJZ10j2JeZFZ9Yt/nBeXbwTbQ3Xtc9xPjfg6HxTH8qvHNPwVO6mUjnLd+RfahUMpIJqcPg25KdPIDbxBcwL2DfS26jhqbgb65yBjyMRm0Tpt7HDBUPSk2UwKqcE+bwjXYq1HQJ9pm15ER1Xz4OKtzEx23D+/Nv4zIZklIsaL+MQhh0cEdBa1JmPSBiqUtPmnOda+ibVBgG+DlFcjUF/X7fCzM1jATqWTFvufzRN4VtjC9qNKrjeXtPo9omHt28oOprqtB5U500L7MCPr/0eO175ls69O576HNYHy9yeOYhRaT9C4D6fTRGyd0Dzp7I9y2kcfwsQ7GY+rAdtHhQYh6jQSVQ33HhjwIYt4YjLfkHbgXZmGolJ29DSJG0jaqvdPfNaV5Mu+w5VmqkkS6XmxZxR9yUAWnVGlGjlHouOc4vpA7Qnv9OZ8Prlow/aKWvVRqxeuwVFj+7TDR8Xjh/QetDutCvL0D85iJJDv7FG1fP1AhdPDfkpdEnVVcKTH4hqLuftH1dVKBTaIdBl3cQYor19FfwlPErot2l4UFVaOb8zPIHS4wKZDgmUeby2ShVdC4JDVL31/SuuzTCEl59+9PNIiEtDhUC3xnHdaPoIijbXaAP+HgrLSMd0VBICOsZQfuGojCOgp9/Vtxh2TObEvZtSVQH2rbNvLlB+JSTLfkJI/Hj5ENbnBCMjOxiB8j8Ww3H1ug4nOtdh9WADflx2Rtvq7z/7NfzrLw+7oXkDe1MNmG3BNxIYyJXH6Ih0FIrdqDq879GntT/sLtiA2Il22QQzCEdEiFaJyr9PP9mkm376pL+tDU5FdFQVvvPrE/iLZ7+g8zFB168//5qq8tL+TrHpofJ3ND7VhXOSA93gr6c6POeBmPFxfPfkIb1HYJt0ynz4/NY9SB4cUCiW7ct2i0iMlv7ehTUFX0JuzDyc0k7/39vfl3nyqOa11IcV/OV8ZDYYMTwBX4LSVke1X2M/2o3QLx1ViN85dxw7Rbn3Hz94W6FzloGQslEvZjiqAFNJeXwkQ9WTXarPonDc2Y4dIgdP0JdjIGLnk/jx4XcXzKmcX7kBjACvda5luos5E/52750nmlow2rH4ffhi+djXbAvYFrAtYFvAtoBtAdsCtgVsC9gWuP8sYIO/91+b2jWyLWBbwLaAbQHbArYFbAvYFljaAjb4ayv+Lt07bB/bAp+yBQjXfO7ZOOQ89E23WtGnXIQls7OqJS0Z6CMPTqwGmLhV2OX8CZ8REvhDAgWXK+/d+LGufDX4J1FXpm1Nl+p/BPWszgAd1mu3c25N/3biWcPebRmsaS11/rUvJ2GxV/wuFX656994+ds4XbE8kLBc/E/Db7G2tuZLcJSvfr+VTQjI1r7vApus8e/1c/a55fod7Xep/cSi1SSQmBaYgrr5Bn3tvUmHtjTji68O95J/w6S9xJkwiyYoFwkNn5JXw/uPBLjDGtjMxMlf+zS6eqr1K4ElOsJZHOdjLeNIF6CsvWMYa7I34cT/fkv9jTL246nPuoFOo7BrnR/YHy5ddikHMyLzvjjYp2mOVI7ihV2vaXxCpqFh/ojc/zzid+zGfE2lAFg+CmXx9dZeoVEC06zD2ZY6PDI9oaBMT+FONwDMtPc/FYd33zmpEPG4vDG7oalkAVzMMHfjjOo08yH0a33tNgGxvuRMN7xGOMkTSr6bvFcal/3ne03/ttLgC8Ld7pxrAL4FiSz2Zd4bV+ovKjhq4NLFgvEaob+AKC/MeI3gmgBy3d1TCPRLllfTD2JkaEqVVjt6uhWyIujpP3QVc95eGJtwIDUxRKFGAyMyPQJWqWKTwZkbr0enenX5xaPoajwtSqazCkOy//klidJlRC+uiOIxlYoJX5WJ2i6BUYLpU0dOwis/UsdG9Gs5aBd16qBggfwFBo0KcoBKq7nbXlV12rCoWnSM+mOwpRk1zf3a71PjNuL8pQ8V+i3O2YYtL0maNb/ETHAHqquvq/K2GeeDo4srslOpuzgMiM8MFMXaaEyOCvAq5Z6a6ESlqMOG5+UicqofFddGFZ4t3haEhtpREDSN6e1A85APLl+8MR7z0/3QJPXj2jPjn6ZqvLXVQxif90Fl2zicoph8vn5U1ZFHuxvgF+aLsMjNovsaL23SiCGBsekIu9FOVN/1fyUbY2W96B/w0Xp7zjcMbwXUeG9noE/60Zn7l85hl6Ipr3E8UQ382MEKN/Dp65uA1vZyVVVubrmA5IReBccJrV4t71aVYralgX4X2wz3wM5IgZT74Rs5of2BauYHf+8CONkezLN5oEbT5btrwsJSEBLqxHjEai03IdypuA7E7YxByPUQFO59DpWXyxAWMqrgN0HUkY5ObH/mNQVqWRe2FcebFXINjpzHQNzXcfbt72D1eDLSH3tIYfRtax5CX0ATQmM3o6fNBWW2119DWKIDPd15Auw3oKplABHVgwquM31Px98CHHu8l+Y98BO5AQhKn8blKzfGBeO0NMyj5vJ5JEU4tA9R0behtg1b1wUrsMq2srYdlaUJBxc8sW/J+c7YnhtDeE9KlWFzP8/0C5wON+jNMkSGQiFWnlsd+1vt9TJsaI3HzJpozY/rR3mtSw062KcGly9TgftmRzCW4O4zW3aB6r48bxoe0iM3mAz0dOJMU4PW7dnkDH2FENV8Yx4ZxYD/MLJTHtS5hKqxDFve2wWnM1LhTQKczrwH8ctzrj7D3Nl/z186jGvXXWUzJQpJ2aJ9hv5sBzM2+HuIYyA2uBAll97WteygbD6I3RENswknPzkShVlJ+F+/edsk595gR7VegqcJUX74zNYIvHfWBaISFCcsn73/aQSMXMRPz9+wz7GK8wpLx0304bXV+QqlGlXhv3/li2jqaUFd1xgSg4LhCErApADeDZVXNCzBZ6/AIFWnJfT7C1HZTY6KVRuxcCmi8v6LtzoEfhcFaLGPQ6aJzZnB6A+ux/r5NMnrMRw99nutB9vhjSdfF6J2xg3D7ioMU3iZELBR8zeV5jyw13sfmv3qcVkm+/TsNajtapN5thHjAtUyP4Kyfkm5+NnB9/H4Y1/G2Fgj4oO88Q//+e8mmZuOVng9KaAODbL20K3b8RiO/MoVj4B9c49LzfqmBD66sH/bf0fRqmBV+/3u0Q/wzNbdCinTe3fedq0n6WEqN7Pc7APh4UX4fdlBbM1+RvqOa+4n9Mv2IOBsHNcpOtNvzDnnEo5ts4Yv9ZvZ6XTq+kNImG6pzZHq6fHBsWvN18Pb/mpbwLaAbQHbArYFbAvYFrAtYFvAtsAfgQVs8PePoJHtKtoWsC1gW8C2gG0B2wK2BWwLuC3A/2u/l5yt+CuPYKTB7ubPVvy9l3r8H2FZZ8I24thbP7hnak4w4/HN+xYAkAYSuNtKUB2TD9tvBcvdbT5/CPH5ANgKFnycZTIPl02aBlYy3z/t4+08vDZw4sdVRgIOTWPzoMKeFXi8k/Q/SejXgCF3Ui5rnFu1NcHRW0G/TO+THIO30x+sdfs4zwmHXq6+oTBp0jb281Sxoz+VWgltcnxZ7WNegc4wfHX2M+GPqyqreaU0ry/l2BacB/j31Wf+esG8Snh3bdQLAub+wh3d2odZDirmHv95M0aa2heo3gXOxKDzSivaBpsEvPHFnhf/FgcFWKMz+RBSPPtWJ0JFeTD+4VhVGabq42BzlyoCP/tnf4c3f/EdZH32dfgJkLJ6aBg5DfWIH+/C6cvXVJWRan6Ear976ve43NqAXP8gUVz013xq5ZD9yuvoPOVSBDX2JhhEtdXYpz+DvssuoFkjLPKxEhuaaHFrH8R4lD9qBpz4yksOURedwrGrg+gUcClCFAunezrcKowxieluyM/Ev9sjwXBCq8u5pdR8l4tzK7+V5GvSsEKB5tr8/Jye3gr6ZaC0+BBcqxtCc/040kS11hm8FQNDtQorURU3JHStQvAEBltFPXZkfA4jQpsWFfhjtHccw5Mu+Mnarlbo18DbLOegqOTSxctr5YsCt6K05jhW54Wg+lqHXqcC6NValzL26qwiDE8FofZshfqFponK4vAEMsKFwg2cQ3yaP6iW+sEvTyo82N4qKqojEwpKsawcH7wP8xLg68Fdf4OWrgaEzKXh2IWDyEh+ZVFVZWbEH5X8obZNwLwtuY9J37uG8GEfnLswhItVPZgrECXw6Q6kR05h84ZQlB6tQ1zCTlXA7RF+jBDvhtQAvFfSpdBvQmwxVq8aVEiQNqBK6I6CaFzvHkX51ffd4NiDAq7FxIbhdGW/1qezqwbP7v97hV5PHf8NIqJ7pa22YWikZwEM9vqOKLzzH/UIfDARwwL2LwaKMV/Ob1TFbB/oc0OgatiPPjj3eKqZ04vwJ2HZutYhjTc7N65H2oh5US2a7uRhV7q0H+e+HWvXKRBIADYgNglG9T5Z1u+TpYMahxA43fx4qQDADkRGJ4mS9ABeyBvDJZlzIgamUNcsbTo1Bqf0hcSi9TrGCeMR6s7PeAZJ69ej9PDbGB7oRdFDr+Ha2YOIFSHU3IBNiN2+3g3HGoDWN3waGza+qkArwc2U6VJk79mP45feUZVfn7i9+PUHbypcu2rVMMYGW+Ajw2loeErbkOsB1XJHRWl6xwNR7o0O3GASm9yrsC/t9dwLMbou006cr6vbA1BZ0YN9n41HVYVrswfrbtprcs4XGak7FEjnNaNSS3v55YW5VXupLJ0r89I7P/8fjK4q4AUhG9E/1oO9BcELgF76z8zMuNub/YDjxKg7m7Vn1+4b9aByLfuo8WMaax7uxZs//C1PMR/rRHrcHh0/DEdn4ugXywc3ajQ21un6USAKq4RD6Xik4iph4GeT0/G9yxd0UwfXmeDMaSTObcY//PQnqi47JPb7bc01zIvf1fpaDbdu67N49/cLf2Ox/5rfLVYIMyYpXQFf+tOutAGPCav3YGq4XeBaUVWVsWHWMm6u4J8Bco/Juvja6jxV3OWmBoZNjBOl4OlVOi8S/CX0+ydPxoLQrNl8ElmwGs4WHzdYa8wyOD6IKK95XbcI4DY/tBYdJ0p1bIYHhyNE1Gad4XFYnZKCfIG+vZPTcFlUsQcm4/D4xjwMjo3g52UleEkUdt+9Vm6SRXHSbszEJGpdeTE7OR8Hyhq0f1Ldl+1wXOy+Z/NOOEN9BSi+jKaRIQyOuvoiy54g8zKBbc6fXAeyMl3tzHv4zMlgNPrKXDc3j3w/f8SmxyBz1hdFG7JlXoqGIyQD3CRFZV/+bckQYFqUium4GWqxe9TWzhptC7aXV+AmtSfTCEuSfvMRcMuxRpcpasn9Ak4bR1CabTQ/naBz/Kx3l6ogExSnK5A0ee4MDlA4mqrI5QJLcz1gP1mTGonXH3oSEc5htSmVi72jYvDDD39nsrjl0fQ3BrSeWyOy31Ed2GwKtd5nmr7I8BxvJoyJz35qvbe2npsw9tG2gG0B2wK2BWwL2BawLWBbwLaAbYH72wI2+Ht/t69dO9sCtgVsC9gWsC1gW8C2gG2BhRbg84J7ydng791BvwSGbfD3Xurxf2RldamblWNs2KUOeS9Un2AGX3vrCUEu9iDyduvDh5zWB523G/9eC88HtX8M7nbadLHX1lttZH34zeuE3ghkLgXctXc6MNTpUs/iQ3XP+Na0b+ec6Ty341XkFnW6YR7P+IX/59+7oUcr6OYZjt8DH9mmkAFV9+7Gfdzg9N2UZam4t9Mflkrjdq4TgOBYI2BmADQD7ph0CGIR9jXgr6eKHYHEn7T9zATXI28on386Bkc/dMGGxtPAnVTZXMpRadeo9xKg6+/vv2lOdcirz2vrzy5IwhO2M2kwkIGICCI3VrqU53xjfRC8Jc6tBMxwZu7uK+9XAGWidxKTtVNqo4BJLzdcyPRou4yWFqyfnVMgSyHfEycVsvqnklMKYymYtSYE++PzFQIejk7Fz8vP4mvR8QoK167ZuED5l2WgEuly0C/ts2/6K/h+6f/N4AscFWILwgrQNL7wtdacO16IcKJDVIfDor2QJBDc8ZPdKIyOA0Gy6uBiBdBeS/ws3i358YI0P44vnnPQreamjyNPpuGZr0mXKrgRcYnoaKwxl7SNzRfaeO1D33D3G3PdHAl0EdTMTYxQ4JfQb0VbvwCnrmsNoiDb2lqHrNX+KMr9K8x4H4K3X7tAXtvQJeqYId4OZCWFo1EUaSeTguEjY7C3exp563bi1KmFIJ7J07Tp3762BscuuaDe5KxAjIV2Kpx74BfvK/TEsTwwMAAD3Ye9PI/VXWtwve2a9mn2bYLMVDNNFEDNMV6EYyevK0Q7PBOucCjVUJNjBRCsmICj9yz6RrwwJaqZw6OVeGnHi/jRu/9D+//1msVhbo4NAlxf+oJAmyWDmA+uwHBYKuoutouK5Mvwc9QIjNqDIIyhtGwI0QECw0l5RsbaMS51mmyfQmhIImrbu1WZeGZ6HulpO7FtSyfihXGt653Tscg46WkCv4rAZUBoEoqzBaSLC0eg70Na34IEH0RnbMepY79Ec+NVURr2U2VZP68epDuBOT9vRIUGKIB6tcsLjqgQWZfa8crDKarAbAUf2Q78TvisXpRXt67KQ4+oGy92r5KWt9ENDjLOtvCt8IvPwMXKq9qccdF+GBmdgcPhcM8pbBMqPnPebGye1zmZ6/Lugg2qsEnYjtDvsxucCpxOTLrUZ7neYm4GwhHiodxXEBNXKyB0BzZlBOM3FwYUvjRgKdukMD8QPeO+WLvxAYUCx6QdwscuY6y5FLWN3dpukXM1qqY8PDGHjtlOXDlzQ7mT97OJqXOoq55CdeUFUKGYyrlURT1w5Kx+J9wdgGrEpWxT4Jn+rB8h38VccNDzboCc64wB7QmAc57SNaFK+seQtyigjiFnbaAC0kyL9uV3xuG47Gwfd69V1rx8fEPRLcA5HcONS1mG56fd7TTVPo2hyX5tj4qWUQ3HtLmusB2sjtfZ7v/9CwU6Fo1/oF+xbnBhWGNzjkfTR7gmEd6sbXOive4a4mPztd7m3otxmLYn/EiwNU02kURkrUJESrpbnZbQZkRCssKuYQKecr0hBMxrbRdHkTLlo7uDWR6q2+YEh6JqeBB/9ex+/Lq8BBkpuejub7qpfgxPZ+4JeO6pbG1ssC9alI+lj874rXO3IcPTsa/k+AVo2QnKeoU5FQ6lYqxTFG4L/XyQ7DOuZZ6aT1SF3LDcF92wKtN4sfAVlF55V8colW0zBFJ/dUs23jtzWBV8aZtUX1/ED3trmqpiHBKKypxWyKqLtJh4gXVrZU0cxw6BgUv6a0F4lWXYu3G72oogsnEEXa+2lGF1zk7kxESqbeOjCxDkVSNA8JOyYagGPn5RWJUQi8L0tQoec2zyPjYyIh2FqU0CMPeD90UTccnIDLmMoyWue5WC3GdQUy+bNLzWoCAR4H1CeV0TCBT/6NRZ7I1MRkdqFnqmBlVBmes20zZuMeiXfqZ/sb240YEuZ+sDejTgr36Rj4j8zfK/R3Iv09Wql1h3qkkT4K3rFrVv2dCQsX6LthPh3acEjKZyb8r0FM53VyLxebkXlDVkc3GoAvycn9iWjd2uTScMGz454d5IZPJd6si+b/rSUmHMdY4zM9bMNR5N/dnfeL84Nzd30xhiHiYuz63j0pqWfW5bwLaAbQHbArYFbAvYFrAtYFvAtsD9aQEb/L0/29WulW0B2wK2BWwL2BawLWBbwLbA4hbg/4PfS84Gf23w917qr3ZZb9MChGgJ/VKly7ySeSVJLKbkYwCYlcS/2zAGHLOms9TDSmuYpc75INMTaFsqrH39v94ChEv5cH85sJGlfCTvDX017uWWpQHI262NUeAy8Qi9LQW+MQxfW219YG5eoUs/jiM+kL8TEJVpcvxawUumaXVG6ZTXbmWroIQIdJ64Zo2+4nOOH/Ow/1bg9IoTvYcDeiqgsn0JGfHP9AXP6vn6jaO51QWs0Z6eamoGSLTGY3rLtb81rPWcGycOHL8BC5u247jaubpQYXJCglUNLoCLcanOSxDFs68yTk+vC3Zc/3frkF2RLa+gf9ANc1LpmvEWc9Z1xNiFZdm+Phzp3rEYTluDuYFubIyM1ujvB47JK+v7RPVv2K3GSHVDKuXFCltPJcaNz/mgf6oBcdiH+UhfRKSmIGpsUF+/HrTzSayfHF0RLEO7pgngayBqa/mpELtYezAMgTC+Ar6nL0hVAzlfbBf4lWVLSihE9uai24Z+l4P2X/jqt9F0tUT7FduVr4Q37lZzkwl3J8eVQMWEoazQr8mH9wpU4RwYzHKrQBs/cyQ0ODO6QUHeweEChTkJoFJ1laq7J870qOIvwWDvoGKcOfEDOCK2ISg0ETWXTiPEV27e5fdWhCgoUv2VqpgRjyVjpmFW4MVm9zg0Y9UKwrMMBvolcBk6FYCAKC+MX7+IqVUheGCtL0JaBeYL6xYYcidynU24eLIHF0XZkqATlVB3PT5J7ktByYh4PwTH9kJ4OGmfcOxZvRuVzVfQ3TGPzu45Bai6B+fA16z/2d5v4uC53ykcz3mAcBUVWGeng3VOeGnHQwp8Dfu6VLoJHxNUoxImFWGHajoUhO4cu4YEAV+7JX7F1RFVwT12qVPhL9bPKUCmn5C86zd8TQDOy5icmMHWz7yK8vO/xAM58fj+hx1usIvluF47gD9/cQ1+d6IaE14xmPbeJWBuAx7z36Sqwlk5haqAW3n1PJIi/NA2MC2gWjQq2wZEpdQbWZE+yPTejK2i9nqhvUTXvZJrLrDaAJhUGGc7Ub04TuDFHbmFcApcWFJ1VcvNH6TW9ff1HZ9HSkwawoKdAjTX6Zg0myf4Y5uqt/Pz8zfBacwvPMwX4a9loOnDFhDsJFTHPwMnGpVZU7aHdv8tqmuP0nS67tY1uSDV7PRIhampmsv+SRCYdSek7piIRtWV32FG1HE5n9e3DWlf3FD4GgaHapCU6tD0Vkf7CxwajrQtL2J3xrDU2U/nXkK2zD9K+rhR3WW5eL9eUT6sfp09U1gdP+EuAxM0qqOauHykxYt6tSiRhkXVan+kgvXUrI/GN/cfPF6vm9J1nHMx8xXGWccb0+F3lodt5FgdoXM6xyivWdd/zt+0vYlPZe6g2R7Nn+G4fgSvScBIay+T1X7AOGYNYlwDAZs1wYxFjSAfVDH2dCasuc4xwd82LEdcSI0CwtYwvG4tN+tP2LyquxNU8i6SjSYP7H5UgdT6i2cxIBA6oV+fbNkQIBAn1YH3bNqB+T4BugUopSMcSxXg3/d36zzQ01CHhv4+VNeVuetnyscj82SZrOWy+tMWxi5c4wiIWu+v2G+pil3V3ACnbCzxCgzCoSsXEOTwxwEpM4HbHx56T9WKTwho+lVRtZ6UOYv91C+qEH3NslFF1o/gsQt458PfY1WMa9yGhjgxIZD/f/7++2qjkv4eDMgc6DsvKtsCmw6Koi/Vd3fnrcdbPzmkcC/HDtc+v/kC/KDsXc0rY20BGjvbFYA1arqmfqxP0qoBHDxaoSrDgXFPwbE2AlujUlE+WI+a6ivYlJ2Jk9VNqJUNCBerz+qGz1HZq5gf/z5CgnxUsZgq+/HhhZj324ww31JtZ97rcn1++I1RDIU+hzWTPVq2N/bK+BJ7/eMHbyv0zPXJ2PP1h59U1V3WYZW8geD1V5MWqP6atmL5re0V6KhF6fEbyr6mflT7NdAvrzFfLgi0AyHeH513beYgHE1HmPzvX3seP7l0GTnZDvi2rkJOwgT6ffLxmPTL4031OscXCiBMSDktNkEG59gt72VYbs6Z7EfWcmumHh8cD9b7TjOOrXVnFK5xHCv0t4a3+jEM/5ivFWz3yNL+alvAtoBtAdsCtgVsC9gWsC1gW8C2wH1mARv8vc8a1K6ObQHbArYFbAvYFrAtYFvAtsCyFuD/k99LzgZ/bfD3XuqvdlktFkh46LmbVA4t3gtOnyjerzDDgovLfPGEvxjUqlRF9cr4Va5X1hq4yxyXSfa/zIsPJxerk2eBPk242TPv2/nu+aD2duLeC2H5sP5WICvrQWWtgpQ9qOsv1YfeH0cfNFCKFRoxNqOSpxUUZDv4Cwhi4A1PuJx9biX9zqTPY87nHwQhXQJeno7g33b5IxB8u+4vdsa4YbeVxKWap1E583z4v5L4dxrGwAjLxV8OlFwu3lJ+RmXOQCJLhTPXCVxSiW4pONSEsx6t/YD9xfQZaxieE1DME3Vbgqm3Ulc2UKNnGlY41KQZ7lMM79lBHC57H5crBhUO2rbZiZd3/LVCiAbejSrKAFWhTTsQwK+uOaxZ+NYNon+6BU1eVxGaFqIQn8mbgJFRBN6/Nw6X5VXdBFE4JgiIGCiF/cqruk2jPS8gSqzDDz+uqlBFPOa7NzkVzbMzCsEQviJoRYhm36NPK5BF4Iu22RY5gx+VuKAawoPVUZH405RgBZacb3xF7+xGmxuXbSfrWDb1uNWRYz56WyQ6r3YpHMN25WviqehX2jeEyblBXSuXajtr3yXESOVnM9ctBtvSptue3I8tAhXnZRRp8Tzb91Zlvl1/ru9v1/102Q0PS6X5jZe/jbc/+AEy1jRjYPiKgoOLhXXk70XQ9ElUXhm5SVm0r9sbYRFeyI8NQG1XJGInBaIU2HRipA3tLW06dnKSRQtVFFAJubEfr80IxHDDMPp7XWqocQ/n6xxqNm2sH9q7YO42ZQoOkb45NY3WoAA4g6bRXi7ArN8MEh57VaDaKxiPKMKkqNgGO9qR4LcV7f11KM4fwtnSIQH7fLR+hJOrK2YQkbQRAQKKlVRcdfd5KyDFvlLe4IK4mb+ZBwhXmnNCXwQM+d06Z5jy8hgsSse1daNo6ZhTZVaHjxcKE3xVwbcwyYH4MFHoFQXR0OD1uDx5HFleQ2junUB7/TWFfQ+XtiswSWXkzo5GzYvpjg+OIi1pu/BmNQgOzUWk/1lE7Hocv/75d+DvlYb4yA907BGGXZ/owBVRhd2aG4HkiCycFoCP8yHHFOeC0Mrxm+bH57L3KNQ2HB+DystlqBTV5ur2Zh1HnB9Y59XFOzHY3Y7tRaKEOXse7x8544bdCd8atd/9j6apmjDLvZgjJN1xvFO90uISXIqfAshRldPAv/Q049GMQWtaBF8rRamcCse+wfOIkr4yIeq93aIm3tZLtec6JKRRJdc1nxvYlCrqnD/HU4PQdmUQPWNeUgdpT4FE68PGsCEieEHZA/wWquFykx77dPFOJ8LG5lHe7FJLp3Jvd/8oOMa4OY5zdY5zBq3dLliR/Ygg+7VrIzrvct02G5FoXzMHJ8ali+r0gEK/nkA8wWyuBZ/ZEoEzF2+8ycBqF/Zp1pWQPp0Bkdl+vAfzHp52AcAyV9IZIJjnjMdwdHdyH7vYfdn6nBDUSHtb/Wh/jh9zzfQv5ku/aoF8CWVSgZWOaxDXG0Kj3xKgNmPjatRfcN1nvdnZgpycXNlc0qVqwZliS34vzhOVb4vKrSZk+TD25iWq7Da0uDbQmCCmv9AeHPd8Q8tzW4s1TZaBsCjB3sJHXsDupET87MSHajuq8e4QyJeg6eDYiGwcWCNSxBDFXge8IzKRmr1NAOA0rFor4Ht1GcouVSvQXVXm2qBDsPqLD2Xh2OVr2BQZoxtvHkiIUYVaAtBDYQ4UOIIwJArAVPSlI/jL/M4Gz2KfKAxz8wvX5TXJ6bLR5aS2q6mXAe3/9c3jKF63BzlxQSitOYnJ8RGp2yVEztYgIYpwei/qpfN+9YmHNaqP1yS6hwQkd27Ezw+c0j5Ild+EwVl0hjQjvDUWSQXDugFifU4wxkWxv17W+PevHNT4bIuUvlU6B6XFxus9BD0I/VKxmGA3YeXDpVcXQL8Mwz5hbS9eo3tiewTKK13K1a4rN38y/QGBs98pL1XPvVExos4chnevlSNU0v2mKP+yLdPio1Hf3Y8u2QzyyK6XkZpzFe+8Vab3NryH4R/BYccjm/CEbKhin7yVY5nNb5alwnIMMAw3mVAd3awr7H90pt4cu7QD5wz2Sf5Z7/05XvnH6zz29vZquxMS5jXb2RawLWBbwLaAbQHbArYFbAvYFrAtcP9bwAZ/7/82tmtoW8C2gG0B2wK2BWwL2BawLXDDAvw/83vJ2eCvDf7eS/3VLqvFAiP1lZZvy5/eCSjIFK0Kg+YBOsGti2fedoPA5iGiOS5fko/Pl+WxAmUfR8qEmxeDf/mQ8+WY5xcFh6z5EpjiK5at7uOAUa3p8dw8qPW8/sf4ndAvF14+eP44+qB5gG2OVps+FfsZ7IoUIEPATzq2gzWcNX8zXhjO9IGVwKJU75qq6FiQLtOgI/BnHcuElrIz97jBQVeoxT89VfUWD3XjKqFfMxasdbwRYmVnS8Gp1tiEJB+U1zZTabVPXhN+K8c6i9jmTWPtVvGW8md6x07981Lei173hH45Ryw3Lq3+pj8wYU+YnFCrAX9vBSKfGy1ZANx4FtTMkZcu92OPYytCUqNQXntBg3EeP3norAJkHD8GAvlvT4fjxIVB9/fm1jPu84lJb0THboN/wQR6BSKi2q9xMYnpblCc0C+dgbxoF6oFE8TbiRkUCCibKq9cb5LXpdMRnCVIRMh3WICd4Ylq/EnmJhwnLCPh6P/OhTPYW/zX2Lcz2w1r8TrhGoI260XBsbGhFQVBTvhfvoSuVWuR+uQzOP/hjzUPq/31wkcfi8G2Vn/rOed3vgJ8XoSSzdin7fpEmc8pZZ/Py8NAfb/2y6XazgoYEvq1Os4t/1T7P62X9JxjkeOesN9y0C/7UrjDCb/4jDsaG4y/LjQfR5t/d1MZVnqhW0DFLBlPDVUX0NA4viAalU0NLJgc3KLQLwNY2ybM6Qv/wHn0CsTol7QFgb618BGorS3tMYTM12H7vm+ia7oJdQJe0/Zf/0oKLpWtgn9UNyoujSvcxPuCuY7hBXPo2uJiPLp30A18cS7+/GedeOtQK9iL1/gFwntC4u0MQ1DvOLrz2nH9R3WIXt+LkOvX0SoqrwmRKQiJ60WtqMEGOrwxKIDm7LQPIqJ8MCV9vKOhxX0+PjaHqakphVoNfMm6es4RrAN/iPFoVbtlWOM4VgntrssMQIaoVda3zCmMmp8dqMDjC/viEZ30VVxvuIg+qQP/qObNvhIrtSMETGiU87iBxDg3pIX36/UHH92P2utliM7YLnWaR0r0ME5fPKVQdflFlwouFWw5j/y3r6Wj9EoWyppatC7T0xGiuhyIxx/7MkrLXWEJq5v5kX1qdm203i8SIiTgON55QwnYjCPOFYHxsWgX9V+eN4nybWebS0Xd2IGQNx2hWMfwOF7cs1+VNgn2GqCXypsEI62OefIajwzb3tuDMVE2pbOOR35nOzB/ArHHjvVpHanwy/J09E0r9MtwhOjowmTjggFf+d2slawXIVr2bV5jGz+1ORSZEp71GJr00/tXtjnvGxiObWLuIQguUwWYeZs+wyPr/psjh7WMG9Z6o6RkUP3NGDI2Y578M9fNkWX09XMphPKcG0KmfaUMIwPusDnb38DZM2fpDfa92OBCBfkJyRMupn1Y7qUcVaoJTbe3ujZ/sE4sN+vEcjyywQXq0tb8ozP25DnzNJuO+N3qWCeCy2tWP+NWcyX0y3Q5zkw9OQdsLg4VZfYbdTXpUFV7XvoAFWK/e/QD3bTB2hC0JLRK+JdQrFOUfg8LhM76FEg5uUYR/uX6RWXcfz1fphs3TLrWowGqzX1gVkwTqpoWAqTM64OS0+5onOMJr/L6e/UfwjtsSG3mmArHWyfeUrvTb4dIizfPzCDU+wF4+7YpwMz+7R0ZjY7pDMxFeyE52YmoQ52YWR2N4HAn6k+5INKYpHRVSmb9CDp7SZzwOVHIlro2NtYq/NtwrRLvNtQo9EtFX6rQvnvuBCqvX8WfrC/G9wX0DY6KVRA4Ny0TF2sW/hblGDvW0gmHTyeqampRsO5JFMWFo6/zNGYmxrApZ48oovfjxV0PqJ1pACorN3a1i8J3MCbj4gUofgZNYuPUqHT4F2ai5NBvsG7ngzh0/KyO+UeLHsFvz/5UlbUZn2ODdTvTdlJh42t1rvrSXhz3hJYHejplXpLNIh7zA+M//sCrqtzMc6sz0K+ZF6x+5pzzWpnk8fXnX8PoxDiypH34BgDC21MyVujYd9rXr0HzmYs6LjlXXr4q41nUz1m22bFiZCTOq6LyvPSxn188YZK/5ZFjYjln5gGCumZ+MePEGo9+Ji3jb74zHG3M6xwPJh1et4bhd9vZFrAtYFvAtoBtAdsCtgVsC9gWsC1w/1rABn/v37a1a2ZbwLaAbQHbArYFbAvYFrAtcLMFzDOsm33+MK/Y4K8N/v5h9ky7VB+7BcwD6NtJ2AoZmYd75oG8gQJvJ72PMywBluHhYX3V88eZrlXZ2KTLB55WdUgruGfC8OjrN77ggShtviprVh/eW8OZc/qzHtaHqMbPPq7MAmwb0zdXFuPWocxDb3M0MQj8pgWmLOgLxs/zyHalYxt3dblAJ8JQi40b69ik6ulyfcIKlxNa6ugqVbhspTZgXlYVL0/w1FqPxcaC1X8l5waSXi5sUEC4woYEq1e9/oIqxxLMY9kWi896ewL2y6Xv6We1If084S/P8Cv5zn64nLP6W8e7dV4x8dc+9A23eq65ttjRAGqEhRdzhJ9MXgQ6fUQN1eSXtqZI4SoCua1H2rD/KVHprR6Fd8qzMH5M09tLYEgBg6guyde30+5UhIwqjET40BTiEnZiU/EbmPETFWEBVI1jPyPMxTLSEfol0FXqH4K27Vvw5ps/VhiGYC8hYIJHkevSBUxuRvZ8qH6/3NslcFKqvsabkK/X+DV9Jbt3aiS6ovMQ3N+m0NY/lZxSRT2+xjsjLx1No6IY29uAjoMHNQ/mb7U/vxtH2JZusX5mwphjXtCcqrEyLd7s73/gcX3der63t5Y3tWkN/NcdRnDQ824ozcRd0VEAIANMLhd+KViZbcv4dzI2kpMC0OnvGofL5X0rP+ZN6HnXujCFUq3hg0Qh14C/BAjpqFDa0SoqkttfwVxoHdKzghCJYoVWOf8UF/wNTpQcRI5vM+bCNmK67W0EDw0jI2G7Kq62tInSp3+HgJRzGBny1j5XkOADR9TcArXhNU/uQ22rQNGbhpH2dArOfVCiCuiR0X5Ykydg7MgEchMj0BIkEFrHKlx76xKioqIwKYqvjd1jmBK2KjDaNY9T6XdHTjzOlPUgId4hfnOIiHao2jAhYPqzLHRm/OkXywdVIgmrHi5zKQCzT5mxwr7FH2fb8iIVEo2dqlGYd3pVCFIDv4prVQcVCE2MCcfInMCorTPwny3F5Zp+UfncIsBlHTav2Yn+sR5ViI0MFbDSZxaro/1V+Zf5cL2ggm7JtS7szmmHYwYICO0WuK9e4nHMz4Gqughdp6rAZvw0BvojaLZJoU6mMzQ6KGDoMM5fOYaR8dmbFLbZJ806ogCe2GBXsYC7u19Cf0W5xSLAzMhCMNLYwwQy8B0VM7unglFaX632HRQlz4bKK9izWdSC5XwxsM+kwTJ84zkXMLyYWqvJ03NOJchq+qz1vsAK/Zo8rEcfZzRmRJWVZaetKwX+rGt1KWqaNn92gxOXm4aRkuGFh3JfwaRXOIKCO0HlXzqqpk7Nt+vYGRuLw9rYSVURnh+dR/6mUFAhm2mxz3DOtwLkpt3MkemZewXWYzxrCB0FczzSAABAAElEQVQVrbzsniP7msvcSrmERlua3lcImfU3baAR5IPfrdDuxvXBer9rbGXCjY4Far4shwF1OTb4Pev1Pegra9CgVIt+/0ff0bWip6XGXSaTDo97tj+DIyd/AKq+fmZrBApS96Cjv0H64g1Imu1IW21dNYkm6S+mXRmffSA9LUvVdPmdaqyvCYBJEPZfzh9XFVyqbvNagkCcBIAjslahbWxUoU5CnFxrqrqbGN1tK/0iH2yvg0dd4CltTTtfrR8C7zvmk+Mw0eWyd6UcPecH07fOVjYh07lO4ORIvHXkPCLyN2OzKLKyb//40nmZ4/vQ3VeKQVEsZp/nfeWYwx/x4YXo6C3DaF0jDtT8Fq8LqPvLA29p0XhPVdl12RRT17LdBRswPzSoa+9AW6+q4pq6Xx78aBOWrEtxEZHwEkXhmOhNmO+qEnnwMQyMDuO4jDur45wyOOyF1YldOHFRpKjFrcoqRFVlF8oEJuZ4Sch8RcbSBd04wfxV7TYmDpGFPags6UJ5+TlszwxBor8fxuKS5AatHGnbHkdrT6POJTsjolSNeMo7HDV1V919ZGx4QPOjovFrq/N0wxBVi8PEVr9vaEamzF2DUifWz9M9sH2ftpvZvODpb+0/9CNQzPnjkbw3MDIShIst5zSKn9iIysvsS3S8t7kyPw+nMxLZoVWqmE6wPq3oGUw2X8fV5kpVUx7sOIUzGWFY6zWK98+4FIw1gRV8eI7JxaJ49rPlVHrZBz3DW9O0ziXW6/a5bQHbArYFbAvYFrAtYFvAtoBtAdsC978FbPD3/m9ju4a2BWwL2BawLWBbwLaAbQHbAjcswP9/v5ecDf7a4O+91F/tst6FBczDfs8kloJYPcN5fjcwh+f1lX5fiRLocmnxweS8PFC1ujutizWNlZwv9VDU8zptTpWzpZyBAhjv0yr7UmX5Q72+HJj6SZXZPNg2R2s+Bpy0XlvsnG1q4puH7Hyg3tZwXUERAjrG3wriMi3PfmQFgyenezSe6S9M48Unwm/5OmJTRvY561yw0vqY+Cs9UuEvRWDC5fq/SYvgKOFblsUoxxJgNJD161/8NgrXy2viP1KfNPHu9Eg40bzi/U7TWCoeoTaqQy7n+LplKyzlGZaKmYs5KiNblWSpKviLtxaqW1rjsW8YkIhQdfnIVQVDcz4nKn2/OKJBCeTSEfplm03VX8HpM+f1Gj8effD/UlXplspjeCI3AJUf1Y1qlsMCPLI/EkQk9Eub8rXc/i840HqufQFsRTU+1ivrxRcR9uP/UPjmq+uKFZil8i9hqt+WliFMgC0qKvIaoV86gjqXejqQHuZUkOa7J06qQmlR0SZV8XtKFAk3PueDrKEkhX7TYhNRdrUcbzzzCK7HrAHV8eMj/RRMZHrWNlpKZXex9YmQMmGwc6Ic+JLkyVed1yZG4nfHjyk8lrCnTtvD2kbMb6VuJdAv0yKkbFUeX2n6y4UjZBgZkXZH0DD7ZVJC4YK+SbjP03kjwD3n0Y8KwD3dU0hI9kVcUguS5RXzI12injvSgLBkf4WCB0bOgEqjkatfhP/8cXS1FSAitQ8ll+qw46nPoa3xMpKjwjEesA5xjjYMCLQ6K4B2S8OMgpCcOyN2rcLZn/5M+6i/00+VfA3ImZYRCN/uGZRL/y8XcJZQe2dHo8Zdl5yBHoHbElMF7BWgNyrGDxfPDWK1gMI1HUPg3Udo4BYFj2dENXV1XJio3vaLKra8Ll0YNOs8a2zB8nC+hn+7vva+s2dK+2NMzBaEPCrQpqjBjghQT3izc2BW7fXKY99CZVs5AvpG0dFyFFs3UgVb1EgrhkWxdR7NPRMKUxK6a2msFuVIPwQGDCEmYV7n3zXrn4PPmChV+/ijpcu1SYC2z0kIg4/XFN47O4CkCD94C7C8XgDm2LX7kBtUh6nRcRy9WKXQ/64N+5CVU4SygydFHdYfzwmQWCTqwwF+PjhfPSLKlj6qSHyutVY3bEQ8tBFDXU1qAyuYlvDQc6g4dUmhX6OKamzDzQfTokZroNGkCIfOMfRn3xwZ7dOghPA4r9G1C9QXK+qnqaFhOh6Xg36pBvz6o9vx3fff03KlxSbIL8AZASfHNC3Pj9efyNQ+wbyC/YrdY4P14V/Wan9tZ/6Q5lxL4DM8ptddfqbnPeNSyDVrPcvOPmBd/xHlq3FYb6q+cn3ieGQbccxMTAjwKOOEkPzcxCr0i7+XXwg6eobQ3DCueTNdUy7ma73nYF/iZqL0bFc+9GdazQ0TGKy7GYKkv+m7W3L3CFxZ5R63BoA064rJd3tRqK57Kc4tC1TJI8J8MTfvu+CehvNF/upct8JqvpeosH6k5mzWPq4nxmYsD53Js7rOBSaPTgdgZnoOUSFJSJv20k0ghHjpCFNfrO/UcZHw6Do8tWZe1zj6aToz0wrM8jv7BWHaNOlD12W8V3V3KjjKNYmO69F3Tx7CFzJX6XpFNVcrPLqgLSU8wVOrMyA225XQL/t9Y/M8oiPWufuUCc86sw+zLZOjo/DDD8r0vFg2IVBJ952zx1GQvBsZSeEoFLiVysUsy9hAj95b+sd44eq5owvKYMZEXHyfbhhgXuZtLtx8UH79mqjlt0nd/BVo3pmYAm6m2Z+aCW9R0zeuXMDdmNB5DMqmAP+ALW7Y1fjzyHZcvfFxBPpcU3tzg0NkfC5aRxt1Xk1YvQdxYWlok7l0+GqpwsQDzQ1wCvjrP5aAgRHZ1DPUqDAsr6OtXiHj9HAXCMzyEualEnF7VyNmff1RmPcSCnKfwVa/XhRtkDdHCADuJWv1kNxjq1px5WU8VFCIFJmwaavhtDVu+NqUvbK2BBcuH1twz0I/0+dMOHNkWxAg3xY5g77BKgV9CRWnp2dpXyH4y3sYAuLHa6tAwPmn713Ue6xY32qcPHgAz+/coarK+TJ2vZPTcOTt37rUiU0mKzxy/slZv929wcIzmvmtwOucezgX8P7TjHFeZxj2OfpR0Xcxx7gc75xb2OcZ3ozRpey0WDr2NdsCtgVsC9gWsC1gW8C2gG0B2wK2Be5dC9jg773bdnbJbQvYFrAtYFvAtoBtAdsCtgVu3wL8f/B7ydngrw3+3kv91S7rJ2ABT8jwE8jipiT54HukMcKtPnlTgDu4wIeSfJjpCVHeQVKfShQ+KOWCYX3Iah6ifioFuEcyoVLp4MyQ/t1JkT3VXW83DetDc/Nw3DwwJ5TM8i0Hz7JNTXjTvuyj1te/G/+lHp4bf5adfSY0JBE9vW3uqpjXEbsv3MYJx401/duIumxQAr8rgX6ZCKFfQqezWeGo+OCkO11jVwK/Hxf0axL/OFR+TVrW462gX4YNSg7EFoHmVhLW2v88gdJwgaqMjdkX6+Ya3CCGKZPpcwRFf9L2MyTsjkNi5wgyN352gUIvwzOtpMxXFwCctBP/9n7xr1Eq4O7gyMyCTQomfeb/6/LvuRRnBX60OkJG9c3XFBrpPHVMIRkq+FLl9xe9vrg21KSAzBMC9eT7+eOkvC6bEA3V8gjPEEjanZSm4ZkuoRpCWh1j2cgNHsN3rpXh+MluRCQkY76/C/n+vqr21zw3jt2Dw6iITMDckBd8YmcwNTitdk+I8cfI2OySSr+LKQB3BYZimyhgzgn8wlfAE+jyFkXIjQJU+j29B95TBTfZ1GqHj/N8sfLdafpU2SRwRzDtVvNlSmyaqrxa8yJ0dezUP1sv6bnnfBa9LRK+bQ4ER8/h+fAXcbajXFVMg70dOFXSj7Akf1XeJYRLqHZc2idz41+gV6DH+ivv8Y3oqK6+jg1bROmxchyTyRHoLK/Bxue/ifGyX2I00At+IjDd2+8F31gfpMR7obG+H0M1N+D4+R656ZeEOtvHFazMCA/D6cp+EAR2Bm91g3js1+GRI6hr7FfQl2WprpjB176chENHejGTIoBUzQTGJjoRFO2lUDBVgwlvvvHA34qa8M2qjbQHwanxwHVorIvCg2kDOF8/JgqdAiq3/f/svXd0XNd97/sddAx6750gQHSSYAE7KZGiJDYVq9mSbCWOfZM4TuLYiV+c/JGbdb3WW3lvrZub5N2XPCc3sp1ruSSSqF4osTeAJDoBEL33MgAGHe/33aM9PBgOQJCmZFE5m2vmnNln199uBzyf/T1N8I3cg74qh1JobsEO9AmAzPBdg6Xo6h1BVFQJwl8KwtmftioAn9eO7UlF4ZowBCVZsOi/gPDeIvTO9yhl2WlR19y29yuY7ftQlLsLUN7UpNJj4xzaH4X//UY71op6dkpsIPqn85EcvwUL1ix0ClA3OdKBE7U2B0B5tQedo6Ie3NqGcP9JHN0ZhItVWUjOexID9WdxTDY7XLhhQ3TKNswtdGNt0TiOv/mxc11hObV76OGnENE4hycPfw0/+tWb2lsduflAQ78xcalIDJxWoOKmtABRcLYryJZp0Y76dfObwqNgCY/EG7VL1YMJHBLMI9RJ6K5dwMgv7VwvYOIUfD28FETZEb0Hm8I8BKCcV4Av19ZvfTMJFy47wLcGmQ/nBCouSvTBpnVjaBuIxKZsP7T1TiiI9nrVODLX+WN6MhIpa0RNvbJBQd+6DlSk7R+9qTarxwPXW+bFD/sZw+txxzAaFC3KDUJcmjdm7RtUv6Syb2/fDXj5h2B4eFjFN9qWael7C72mMw+e80MgnXnRr6VxHMHrNjoBSM7RVIhmGnSEjqnOTchWQ8Tqwidfuoz8yTLotWybpNPSf1OpN2xLlBMu1vUfHbuB6uulKiXC1SeuDqt8eS+Su1YUqz8BZ13vTXTZGJH1yc4oxoN+YaqdxwKD8GpDjRNKjMt7XG0OYdj5bhuuVN9ck5gOVXJZZ5b3rUvvqjWF60zWuhQcKSlGRV2zWncIZBL6pSNUrMFi5SFfXJ/ZF3VZaVtjmzCc8TevV1aPIiJI5iq/ROd8o9Njv82XMMECpdvSDqGn3gGjFj/5O/AsP6/WOL/JLgWThkxP4bSUiRtuuPmGQHV56esKkv/DvFy1RnJc/M5X/lI2JJx0Qr/MS7/NZbusX3RFWx7C3598U9mBYDPXWK6/VP0lbFy4JhYpUSlIHJWxIWq/r9XeOr+phOSrsaEcRUm7FdR6PsYTsT2deP+cI/z4YKu6nwhKGsbXNh4TeXVfhEZHKpCXyr8VnaewMb0ASaJk/IaAxi88+qSCdQkdE2BWZUnPhIKF5R5i69psXKy9jKqa1zHoFYD0mBAkCa/Nej+/7xFRa5e5XxYTph0s9vqgZxwD7TW6qM5jSmIJ+gebnL/1ibHPaT8eObdQVfinddWqjMHSn3hOMHnW2gyPMcd/BrJP8b5EK5GPjvoh58Af4NjiLMKS5A0HHv7w8FhQSTPNu3GEftcV71br43IbcnU9OG74N7/r38kcm4ODg0sAfdeyMA7/05B/Z/PvF6bJfq/99VzjGs/8bVrAtIBpAdMCpgVMC5gWMC1gWsC0wBfHAib4+8VpS7MmpgVMC5gWMC1gWsC0gGkB0wK3twD/3/t+cib4a4K/91N/NcvqxgJaucnNpVu87iTsLZHvoQdfo6yhvnuVLB8+UkmTDy/vB0eYwgh/6gez90PZP8sysp8Q/KUjHJORvnsJmHi7sqwGZlspDSMYz3M+ONeOZQvxFoVXUafVjg/CqZpljKev6aNOQ4Mw2t8I02g/1+P8/CIm7TchFtc0XMPf7rcuy+3C/brXWc5jj0aoVx27S4vQKVVkjY4gi9Uv5BY4xhjmXp672tL192rzcgf/GONq+NTot9z5Sv1IQ7+My77oOofQfhoW1qAobZxq3whLSriCVHUddZkXRBVyvK1bFYeQMMMTyp5ajEVH4wDsU6NL+rZW7aSisM7DtS77N9lRdt0xhgu/+wNUiAre+aulCkxa9JvH41t2I1Zeo85XjlNlMWRhXkFXBINt0bFIzcjGT8vldefJaQrCSluXjwtZKcjquKbCHxAouDlvLQ4Ls0YQilAxgeGkBR8Fas0VF8Mqy0JP6w1VNNZ5aMTuLKY7dV/nRcPJnKhBEog6kbAWQ/UViN59BL8typFUEcwdnMQbZ983hF7d6WrzXl1qdxeK0C9fFU9oiPPlcu6pPS/gfPWpWy4vB9FzLmSfzNq4A3bPAaWmO7UwpYBC4/ofl+oLP28PzC8Q9wVy4gUAfOgPBSQtQfWp/xuLs91ITvVHm6ibUqH37EdD2JDsh4jgfqV4GmopR5yvJ6bH5pGS4APBazEq4FVu5rcVZGYsMMujQTymVXl9Qv0m2Nvb16KgUo4Flp3QLx1VVRdm45CbPYvu0RnUVY8jKCUQcaIsPCPp9XYKnNs+gx2PfRdtNaVuoV+mR5VEzrfhsUnwnb+CNwQwLRAl8wfyBSQTteFkUb1cFzWF7qFZdHU2YUPhlxEc0Yj2DkeZ2TZaoZvqvvy8cqIDefKK+LbBTMxMxaBtqh2dPf14bn8KzlUOICGgR2DXcVQJVEabdY3MqjxHOltgm/ZREGu8PR8NY1fRInA+gcxk/wHMeQFbUwMETJ5ATNwOjPTXwzdAoLnhOcwFFCPKtw61ch83J+kHxvmpeZ1KyXvyghXsGi084bSo9+ZF+8HbzwdHdiQJfOeDd46/Jekn45XSn6jyL46Gw+4xhWPf+HPkbNqtAHTaPMpvEjVdjrU2bX2QUlqm/dh2ep7jWKQ6KdVatSM4GRoQiFH7AJ7fe4SUt7rULCrdb18oVTAiIbzSEQ/lPz/UKH3FT0GFTLuxKxSTthEFx05POxRfabMG2WczJXNfRMwxBITWo6l+BolRfugRwfSF0EmMynXVt2YDnGq+PdKOhwuDFKTNOYdzuZ5neeRHK2cS6KXzjhA1zTlHWpzf2fe8fOwqrq434/Cc9xl6/dbzuP7N/sZzHYe/SzZY0esXhfFOxz0y1We1Iwiqw9JPq3Mz3Yf2WbEg/YEq1jpPPYZ0fB4Jz5+8dFmByywjP3O9jvbiGtLbv6Dy0PkQ6H67tA/BuYmw94yo8mrol+npuhg3v9BfO4a9OjqEZw4cwY9PvI2Stevh/+UHZIyUoaOtFusLnlPrX8kjz2HX9qO3bB5KTBtFtF8EMh9+Fu+cOK42nxRmpMimE3+ERsbjJ6WnVV/Sirk6X+NRr8/F1o3Y9LWvITwmSa2rhL7Z/q5O223cPu+ca9kPaNcnUjKUajVVYneERaBvdzh6zpSpJDg2Xnnnl6qfarXh1ORsAVs7ldJtqKyV/aJ67OPRjZDQPLTPXsV79Y72JfS7nPML26sUay0BPgpmZd4EWglSc1wRnqU7fuGiGjuEoBlmJbfr6IsInXGoaCdNLKIPG5FQkIYnCo/K+uEoy8Mypvl3YGiQVUG/i0MDOF5RhvTw7WgTWNc7LFDVdXgkSPqBL6bGZZNC3KNo6i/H6OS4qPwWKpg3JSpWwiYjZmoItokR7AiIAsHlHzzzEk6eeh+jokQOy4JS/m2fn8O+wgJRWr96S/FXWvduCfyJB980QBA8MegQxkavKbtMeATj0pU6BfsSPj66/zCoLM4P841I24IseUvCmAC0f3f85/D3bsTchA/evXpRzW1feyQa1xqW3gcvl7/257rNNdwV+jXOAXp+YBz6c+OA0el+rP3cjTk9Hjmu2V+ZJs/pz+PQkEORXadhHk0LmBYwLWBawLSAaQHTAqYFTAuYFvjiWcAEf794bWrWyLSAaQHTAqYFTAuYFjAtYFpgeQvw+c395Ezw1wR/76f+apbVjQW0cpObS7d43UnYWyK78fjjp/7S+SBXXzY+YNR+qznqh5SrCesuDB8+uj68dBfu8+KnH6K6K8/d2tBdWveT3+3qzYfzGmS8k3rdyUN9qqctB7K5y9MI/fL6cv1Q92/WUQO+GoDR9dZQiLt86PeHvycqiPIadwIT2lGp7E5haB33bo93aiPmw7rmxT6uXmXuLl8NHhqvsa3vpO2Mce/mvHi9wFmT/k7gSLfP7dLS8KsOd7t21OFWOroDLwjU8BXoq3W0nxH+1fHYZ3U6rCNt39PmULuL3VGM8boWpeyWEXwYCXGFuFh6EcUPHEVGxKUlfY/p6b5I6Jf9WL8G2mi7uHAf9cp1hn9pRl5hPzKsXssenluk4J6Tl89iz64DGBFlQCosttntn8C/fkpxkOCVgvkE2ON509wM+i5cwKMCShHyofrvteoqxIl6IdP5b++9rtIn/BuWsRbD2etQ++aPmb1yxrLRI+bZBxEVn+q0iSPUzW/jhgOCPgHx0ThmDcRuzDkVIPk6eFc1yJspLH9GJeblgOnlY937K67QkGsOHPOvf3Srqq9rOP17/Z8XIHZ6BIXFgTjzXrVSWtbXeCQkqJVR7ROiAiyqqd7hDtCzRV4XX/bxCdi6LgpUFaTgXApTztjmlUozgd1QsT8VdvduC8e4KBBO231Q1jSBp/al43JrOjbH9eLNc+8Zs1Tn2/eGYy45WAHtVEAdHpxHbLAHkmN8FahXkhuOG+3D6l5Cz8s8EvpsbZtQICbL7mefVSq/zQ0zmJmZwfZDX0FwxwhqWiuQlrx9ybzFuZ9hCEfRJVi6UC9s/bq8bQhdvK6g3xxRy7XPlYkypygfC1T1wpPfw/F3/1bZSM8nhIQJ16bEijqjAHENXV3IivRG89SkUsCMSR2Bt9daAXVTUVNdjQdyggUoG5SxbJF5bR6RadvgNd0lcYfRNzKPnGjgcFEQPvaZxkMZB1XZC9L9QAHKiKwn0W7zgzU0CVZvC+amOtA/MCN2CkBLW6tAr6JU6ROlVG5vNM3gQHGwGuNhPp5KQZmwLgFpQrNro3xwpdOKlIhJxEeF4GJno4LcWqWdPYPCEPdYKIYqh3Hq1ZeVfcLDUpCZ7I3o+CfUeh8Q6Om0A21/YLO8LULUgQlAGsccoV+6QgHyUqIEwBSAsLW3W/3mvWGw9JnSlnoMT03gpehQvHbxDQUGc24RtFvFnZQ5g/ZmW/GYeHA9PAenUZScgabuTtn40CZQ6Zi65msNU2qv3MiRkeWLtMRnBLSeETu0qbT4db17SoF2TIvzDo/sT/zPAsJ39DPOR7PSp/VvPZ+6bmbT13mvoe8r6Mf7Cu14zbiG8DfnagK2Kzkd55HHI1T7MV3G41h9/HCUwPBS/uAFBQZrJWBdBoZh3xwanVJKyLtEmXtKlE3TArxxsdrmrBeB9X0bAvCmgO8EZLuFFyzJ8lbK1//H8zkCzvctKaLxvp5z8aJlbMkaTaCSa1itKM22n7iAvMKd6Gy/IUD3DTzz/PdRKkr3qbWtCszUY5oZPClvHrEPRKHM5wSmG2dU+a539KC6vQE9KWux2Neu2pJrKNudNlzOpR7Yh3d+8rdqDaE9mjsdG10YXttUx2Xbsx/QcXPNaJOjPl1JgZgfmsQza2Sji6jHauiX4Qh20rGeUQmp2JKzG1NtlWoMaBC3ubceGig2QsfG/JiG8f5te0GCUtkn0Kuh+bFP5qlkL29YrAFKZZfxCkVpdzWqtLy3oBrxicbrsMgmAarBp2QXofTqNWzJGlPzxMaEXWpc6vRSUzMQlDqIgznbMN7diKTop1CUFYjoqW580Fwq6/kapTJMKDlV7APZ1NPa16GA71irhwKl3xRVYN4LUGGXwP+orAuX6+vw7J4HFXRLtWB30C/rZnQ7RcG8IO8ppXatAW6tmmwMp+ee0AWHOnT2Tk/4+WyUTQeyQUDmmC9n5an5iVA6HZXH92YkY2ggC9dHbiA+JlXNnzN5JRi9Ua0UqI+fu1WN2JjnnZwb+yv7AD/sm67zCdM0jgv92zjuGJfrEjercpOtXsv6+vpUur6ibMw06PT8pH6YX6YFTAuYFjAtYFrAtIBpAdMCpgVMC3yhLGCCv1+o5jQrY1rAtIBpAdMCpgVMC5gWMC1wGwvw/8bvJ2eCvyb4ez/1V7Os98gCGigwPhi8XdKEfCtaSpc81NPqTca4d/vQb6Wy8ME53d2mbSzf/XD+n6Werm3Bh9LGh82u1z+L3+FhqauCizXsspoysf/y9bjs44RlXOvIG4eV2px5HT4Yin/+cYcTtNT5EoJpbL6of97V0RVMuV0iq7WRazrVLeWgaiiPru524KFr+Dv57W6Dgrv4VFhcaR5yF4d+udmBt7QL4bX5BbsT8Fku7nL+rn2E4TSsu1wcd/5eqMPouEhIGpwrDGy0/VBlvSoz+yPBYcJTVExsqy/H/NVQRPxxmFN11JCkOmUc2s/YlxMT/HCldlwBSx6pKejetQdTpZdU+DEvL/UK7HwB7wj9Rj04AWtkPxa8R/Czs82YT7Th7NUWPL9/G054euBYSjZaWhvR39+H5zLXKbXfPoF60yftCNj8IN4TOOpMTbkaa3GbZ7EmaS+uN/mh11egPgGBjAqXxrITqlrJtoTPCUDrTQfWBQv2RkQpVWG+jjxFXolOUMudI6i2Erz+WUK/7uAld2WmH8dMkrzaXY9Vd5shnvjdvwTVdrXyNDcmXBCYj47KtEP9Hqi8OqyU2l1t8JDXY0qlmiBubIIX5nwdKodzExsQFNaHrFyB4EQBmCAsodILVwWks/jJW+YFOswMRoOky+PFd3uxMdwXZ+qnsLHECsuUJ3xDDuPj8rNL+qEqlHxRQTUxyILo1BLp012qr8Sm+YrCrUUpEWdnPwYPa6MCHXU/DgqMx4YHD6s+sua5wxitGUdiyhyGJ/JRmPlltLafQ3PtVWUrAn3ciJGS1Krswnst/qHFtDJ2fxtWXECFQKsEjC9dqxY1XlEcDo/E9jWTOHFO5GPFcQwZVToJSoaEWjA03I7kSB+ECoh7vWsAOTF+SpGXYGXvlD9CpmYw7xevYOKqFgG0BJglAPhiSbiEm4QfBrBRVH8tXgKbrg1EXfkwavosKIyw4GRlOb60Jx72GYsCd1uaqtDT1azUf63+Y0iO9oRPwha0NbcqiHnABlGqbEFeQbBAkQGi0rkg0J4fElKi4GmZwaUyB/iYue0FgdtKEeQziWHZrzIwMoWQABn34w41VCqID0kbG+cg+nn7b4T33IeYXgxUoC3XSNr260fj1HwWGOotassOZX3CgFTWpBLoQkcrgmWDAOH/rEIb3j4l4zNG4ojfQxu24mNRFQ3zD1Dq4YQO6T+1MITZOU8F9w4LRE2ojXBbhP88Oqs61e/ukUEF9xIUZ1tyzdyWOINsUTu2L3qiUaBzzg9GdVi91hnnRG4SuSaQM/Nw3WjCOrKv6M0TXAMI29Gfabiu07wv0P1Fnbh8uVtDjEGOPh0Lwu8cp7qv67wItBMCNwKkAdbH1b2GfWJe9d+6lgEFEjLNVFGKZz+kSPa+XX+Gixc/QMD0ourrhL/pdBuGxAkMeuE6wiOj0N47ienRMQyOOZRDNfTLsKw7663jMQ3OI/TT7i++mq9AYfYf1oHjLUeA+tmOIdgtdpRe+kBB/oRjec1oE85V7AO/m/MYLtRX40+feB4NcQLk9k1irqdFQY5UZH+v+2cK0na1P8vAsrHNblQ6VKf5VpXWnialcq77tDFPxtHQL8szJErf2hH65QYBDfJqf308tP8FpPY1osfPirOnX8fuzTvQEST9r7cPBx4JA9vH3RsSmN/Ggt3QasrRURWIsnoiLsIHXT2RqB/3wEObctFSW4lqUf7taWrC5uxcpcBLgLdHPkzjyJadtwVnCSYnR8g6cKNCtQfHBPv8lfOlaBcV8+4Rh1o17Z6R3InXzjaqMUP4vr11Sv7GFGB7cQF7ZM4L6u5w2qImMkzVs6hok1IQDrB0qLG7aJ9Ewdoc2GRnCMtatHWX1DMKg+0XQZi4TIDaXXnrleJuuE+zAvG1PY1HtkVRog9S1gbAQ4TnPzjjuKemjSx54TgpSuXaGW3JzVinS0/hUOiL+H/Pv6dg4fTQAqwNXFBl371pu5p/QkVBmY4qv5Udp1RbPJiXi8a+LmxLKVLx+ka7nX1D53Wvjhwb7Ks86rHOtGO278JE+021b+PfNcZw7ONZa44pAJ59lJsM9N80PCcQzH5ujHOvym6mY1rAtIBpAdMCpgVMC5gWMC1gWsC0wOfHAib4+/lpC7MkpgVMC5gWMC1gWsC0gGkB0wKfvgX4/+r3k+P/5dN1dzve7Oym7Frhy/EKXoBH47mO4s5PX+NRXzf63fE55bIoaXRT1ujmufYzXtfnxiMzNf7+dc+/xQRNZ1rgfrIAH84ZgYLVlJ2Qr36opx/E3w6o40PzFP8kBfisJo/lwnwRHyjyASvbwBUKWM4G/xn8tS0IWLCPGQEPXf/MF/di+ka/8yG29r/dkUDGahSvNdx3u/TclW25OIQKtMqWu3h6XLmLT1vwAXvZtYFbLvMaASJtt1sCrNLDFYhZKdqX45/GO/X/tlIQ5zWOf1ewUYOEzkCf4okGEd1tULhX2Sol1LcdUIgRDCK8pgGf5fJyVQp2DafnWfrT7pU293Cpazzjbw39so11P9N9PPMr6Qq60+GNYTQAwjgDHTewpnAbTl877oR+jW27khJxcLCXAJy+sFri0F5xClljNqXONzozrV5rzleaE5oNzJhFvShLNgugGN8fp6CZ5+M2YGd8Ei51xCJvuEHBwTvjk7Fn5xE5b1Fqh+vnF1R8KhJPZy2i/0qjqg5h7LCWeSR4D6F0fhFeAaLy2nxdV/WOj9pmjDhpG0FDWhr2ePoo4Cjp0PNORUadsFZVdAVe9XV3R/afuKP7EJ6fJQqo9bcEcQW2bwkgHsY+aLxO6Pcff/JXRi+3atA6AOfL/+/Nv9U/lxwJ/PLV87/6h79yQr875BXtPz9VuSQc+w4VWm2WeIwPtjqvse98HFsPT3s3agUKp6JrkLwSfkQUfX1DetHevCiArqiZRngqALimZgKZiX5IWucLm20G2/w84Bko8K7nIko2heLdS3bYRSW6TfpOXMrvCyDbCttUBeZnHaqtrvD14wf+DBHl05iIb0Bvt90JAQNemJ62IiSwREGcSdEp8PTxwJpQG7xjctDdXIu51h68sPd30HXeJlDZaaUOX/j9PASlBCDclo9peY27LXwQnddtCuDkH1m0A+fpvhtnsHlHEPq6vEFokuON0NQmgXF7Oocx4hcIKr7Scexvz49EtCgde8RZxE5zsobYsS09AMH+AuGGeOHqDQcsPTrrgGKT4wPR2tGA3AKpg4y7y5U2UHl5tHxSAcZHdiThw7pB9A55YlzUi/eVBCM56zGcL72CyclJ9E6EIDJwThRYZzE3NwcqDNe3dSHMawbD3uth6yxF3p6nEb5wA20CLNumFpzt/9Lz4fhfr/egcE0Y4iMh0C7AcsV51mJtcjiqm8dg3RCOEM85tHfcVL6lbagSq0Fg3UlyPBJxSZSB9XrJufT5g+n4sGZA4MFZXCMILo6wJkFJArd5EsYWHYuwpFQF+/3PX57GD555ScGdhP9++PP/pepFReCLzXXK/hvT1ooy8Ihqn7q2ZnVkusxvcMzRFhGiBj4s6sFUtA0OcwDiXHObBhdQ3THhLLueP/W6w7WOfmxL1pPH7Ex/gf68Vfq9AkvrP8J5jXUl9EtHkE776SPT0ms9zxlG20dFcvOl53HXSwQ0PfyL0XayEwOTN+8tdHosl23aAd/q/AcGaxEqY5Lg73ZR8qbqMgFpKhfTNgR8WU9uEmD5+FuvgWw79gGOgy4BQOHhKWPZ5rzOeFRabROF5E1pAZjxicWA2Jzu20/8uXqzCMvB9KjCyrIxzoWaEUSFSH+2OxR0Gb6h7opsJJhXtmL7U+WVarYVzTec+TGcdrzOtJle5bmryqZPiJo8+xXvX7RNtO11PB5ZHo5h2qso/1lUNX6IYutGHFjcgmlRqd0c1yr9UeYu2QDDuSop4Y+UfRiX+dFOPNLRNtpeysPw9f3ibfjnM28oNdvOoGYFMxOeJfTL+W16ZiMuX3lZgdHGdZ2bBri5QEO/TDI3+7uIS6zCh+eGEROcgoKAQaWyT1B2bZAHshIylVJ2SnQcCK4mipo98+IYqpW2Tl1XiFSfARSKIm+btPvjR2LUxie222xAPCqunFQl17a3CmTcIHMV1yCfxAS1gYL1viRtR8dw3Jiz3ddfAfnMlyBwq2zyCaGS7LqvyT1wHzZkvwDRh0ZO1KK6/lHdR0hM90Zi6uPon5xBXGSQAmsns71E8fy6U6GY7cuPbWoeC57+Tnsz77h9j6n7ArYB+ys3sazL+a6zjQi+j7dO4OEtYUqpmHEI/sbmy9sKRNl4l9Qn8+FnMVHVpO7PaKPslAgsjjneNsB60HYEf3/84VuiApyLlA0PI//gUXRNzyK20wcfVIvyuLjl2l5dvIsv470A7c3+y/mATve5wOQUBf7q5PXfpPq69mffpuMmQz2n6LlLjw8d9ot41HX+ItbNrJNpAdMCpgVMC5gWMC1gWsC0gGmBO7GACf7eibXMsKYFTAuYFjAtYFrAtIBpAdMC97sF+OzofnL6/+1N8PfuYWAT/L2ferxZVqcFcrKeUA/xnB53cEIghQ+TVwLqCPfQ/UPbP91Byl+MoLcDollLPix1BxJ8MSzw69WCCylhEnfOq3tSQRojIyu/sto17lN7X1yxv7qGv5e/2c4ElofKW+44WcY1Pljnw3zaR/cfYx8yQiR3kpExjeXi6Qffo3Nj4Gc1bmf4tlvA39XEu1dhtProvUqP6bjCl4ScNGBBO2o7uebJMNbQKBTvO6qAkZLNAix+eBO4MobXkK8RBGlaaHHCGsawy53rcmq4WINNDK9BSJ+QdAEAu0GQk6q3BJiYJ+MS8GC44dE2pULIV3Un9QvoY29XWRqBbgIwfP04gVijY38krBgpiqNt5TUgIFy3MAnCugR/CVYVCFTk8dI3UPqL93Cg8EFM231ABWACv++MlsNn1h9tc+dhC51ARFQ+6kYS0SGw0bDnIK70dGDGMwMT8wN4ZEYURdvHnYqbBx6IhHdnEH5Yeg7rpydQXXFRQTfMk5CqroexvDyn7QuC8m4LWR88/CL+8bWfoHd4UEGwYrolqqXsFxr+dc3D+Fu3Bf3Yfwj8auhX9ysdnvCx7hvaz/XoOpa5DnMc/veTP1wSlP2hvePKEj/+IBD4/PYX8U7LySX1MQZkXxnxv66AKO2/nD3tE95Ylz2IoOjNqv1pp1ocx+JsNwq3hqCuetwBVCb6YkSUqQMCPBEicOWc9MNJAQwX1kcjdZrKtaKEWTWGDZtDMD5WgBYBiSO8i7GuYALNLTasFWXGHUXP4sy119XOvpGRXuTHeSJY0tUgry5rXIwoGc+/jn6vKNh7RlQ9FdApasL9g01K3ZlK16Fh6wQArlNpTAzXKkiY82787t0IzEtHcUQ7Grtn1Lj0rkpHd1+ZyuLARg80NIn67idQINcyxqPNm+pn1Dmv8TfByZjgKJyv68Kja/2cipQEsDr67Wjpm1AqxQSvWKYh2xQSwnxEoXdMAZKE1ZgOP1NTdmTEh2DeelBAOD+M9ncjvnUUlXK+VaC8Ug+BbAWQJCCcGOWPS9V2UdmsUdBvjCgJj09M4Ub7sBNA25S/W+pRgXVbnkb0xEmMR2xC95U3YQ0rRk9fm6iMvogNub2qrqfP9qu6a3vk7P4O+irrUNc7oO4VOS+mztgRu+ZJeAUHqfmi5JFn0Vh+HhnhngKfWqRMUuZPlIB9YtMUxMh6UfH5hgB5FaKOSsCUH6ZHUDImJExBdVTubRdYmVDvX//snx0qn6L0OyxKriEL86hoqMX2uESE+vqBgOOamHhcF5XYL23bi/jwSARZ1qN1qErA72lVf6paajc+OgTO14QCi3KDEBjmhb3bwlFZPaqDqOtxad4KYv/o4wnVHoTn+NGwMMvLOOwLBHwzYuYxNG5R9eA19gU6fe/DPsIPN/7waBzbTNd1fnAWRk70OsS83Dmq0RJkX7Q67kV1GA1hM32Wh/EJGNOxDIR+CXgO9TtAXx1Gx9dH1o9paJiVbaehQoZhnXQZ+Zv2PVs6okDMuqsVmBi/uZbw7wyuJbouhDGPfP37as1imaxBEU7bMF3ahXmzDOUNXUiPKkR9zzU8uqUI+d5BCFlcu2T+11Ak4XHdr3oLo1E46a02l+j7KmN5jbZnGZgf52ceF3ZHiuJtmYJHrwvI3CeAd6uA9jWyscWonE4ov+3DDif8y3Q0/EybGF1KULBaK7k2RobM4Lqkl5a8XY0RvvVhZLAM9mlRthdHBW3t+HcaHcHnwvRMPCpK9U2jNUoJm/5+i8PYs+sATlVfU6q4WPRV0C9B2V35G5SKdmtvt7q20NkGb1HVXZhvRFnjhBqTVGVnvVju8zU2rCvegycKj6p7baZB19U9rY5UMV9sG1L3j7STdgxHOPZMV7s6spwNk1nomLciYNc2zAwCF868rGzHcFTwpnJuZtp2tHe1iCq5H375wS+VInF30SheCNyK7aIA/PdnT+gs1JEbFYz5fu2RaJx+zzFnGwMa20j7c/7Rrr6pHNxoFCUbAkLlvqPhegPevfGmsjEBX9rrjdoKpUB8uqleQcrHL55W91mvvPNLpe6r3zIwap1BRn4xtuTIJgtJ91461/mCavXjdS1qHOt7vYBpu3PsMG/GYd+mY3/Xadin2rAl9oDMt6mobDmn7Mhreu0x2lVF/oJ96bnnC1YtszqmBUwLmBYwLWBawLSAaQHTAqYF7tgCJvh7xyYzI5gWMC1gWsC0gGkB0wKmBUwL3McW4P+B30/OBH/vHvgVfEHxBSb4ez/1eLOsTgsYFQydnrc50TCZfpi8UnCCYUY4bKWwn/U1/SD/08iXD00/uORQAL2b9I0g2N3E/yLEWekhKx8264fRd1LXlSD1O0nnbsNa40TheU0cPHwF0Oq/CQyxvzigrZtggWsevE4ohA/iqRy8dt0W9Pa0qmAaRmEYQjY88iH8ve7juk0OHLIq0IOZ3y6PT3P8x+2KWQIeutrMCOa4Xvt1frubN439cTkQimEIxhKSpSNEpp1uQ/3bnbKvEazgHEFlUaOfjquPupyEcuiMYalCS1XAtjdq1DW/A8NKyZd9jC4/54iCbBiObXzs0Qi0dnsphVMVwM2XEfrVipc6z5nuWZSEbMWgzxjs8t6Gq14eSi2XMJNHfCbe/zfH5pB86bth8Yn4p8tnkGgNwOYND+HvT76HwIMHkeXXh47yAXzcdBrTi91YVzSB4MVUPFScq8A9qnwS3IpPncKT8mrxi/Ia91LvEnwjJkDBW202AdYFNk799ndRW/8qZsZugkfG6tD27uxvDMPzvIQ65zggxKNf667Dca309w9dAnrpa8bjSorAxn6l46ymbDosj4R+6VzHom5rXjNuVGE9OFcS0ma9lnNUQVyNYx9ob7Er+yzayxC1OAYPr8OoKL+soF+msX2vgOESJia1RAHB/QJ2RkX7IC0kGNUf96Gpcwxxqb4K+OztmkdAchICQ5OQGZqCs7VliBPF3AuiAEuFVQ9RlE1O3IYoUZpF2BPISmtH6bUaJzTI/DysjQrATQybRoCHN3JyAtDSMotN2wMxMRotUKsDBhseafsEdvRGX88krNInCUw9lt2PH//bW5ifm4A10oL+mhmBZh2vTeF48U88iEO7+hEb5YnUbb+LHnntfX6Or0DFN8Ez/vG1MTMQMaGeOFXewmIhyM9TqeTSZvTvH55Q46947Ta0hcqr5weD0Tc85ISD5/0TsHGNL6LiRAEz5AhqGkqVWm9hdhd8prsQFxKIqfkZRHhNo2U4BEHrfWGxrcO1mgaBiqfgGSmDUaYh1mlK2Lwv7REYVoDCgnQ/+Ph6IsGzUSnaNjaUqzzXRU6iqmUMmV6LakzRn/OLhshYh5JHnhNAuRZXL5Wi19aLRFE69fb3gPCCCjg+cfosJkcGEBzYDUtnhWpbrQx74MEIlR5tmBiboFRKM9f5IznkGFr6bzjnsIQwaQ+xDde70roahxppYSYKU3OVsieBRa2yaQkWFVlRg7b4iwqyAMBvtNxQgOBPz7yPQ8V5+LvXX0O7lKfbVg9fURflOre4ePMNNYf2vwC/kFCUldWxerDPLmBhZA5XaqZU32DfTQzYjBiPXrx/fhjx0b4ID5L5vfvm+CAsS8cxpwFi5kOAlUf9YX14bhybjHfoyShEynjgODI61/mB68jvHvmeGr9Mh2UnTKjvH4xxec58NFTM31Q1La27uamHaeg5nNd1OmyvuORtqn0YRjt9nSqzhNZ5jf1c35MYwzLON38rFlfKJx12ETVc9iWqsut7YKazdo3A8m1Ly8G4nJu4YYXg+BM7/CB8ryor+w7VqwkZ/5f9RxEZakX0VDeuDAxgXVIc3mxoROdMJyK2FqhNL0yLdeR8R5izueqSAp3HbvSoPk6b6nbR5eeGjoqqt2+5/9H1n++2SRoOEJ7lYTyqxCZaB5SqLFVmj+QO4/0fNTH7JTbessVhB3Xhk69dBesQMm9R5aE6PiFqtt1M8ABmRh19SEO/Op7uZ3rzCccDgdrK0WGkxIkKbVMbHsx9AREh2Zj36FNrJ5V26QjRU4mfY4cQq3aVQ/3Il7EQZQl1KPILTHxky0415qjUTPfc3H580Pu3qm/reKx7fEyq6i8eQZ7SDtzI4X79ZRyWlfDtU4+PIsRSjp++8rrqm+P2BaXsnBA94FDfzZpCaoAFb56pVG1RkpWHC+2jeOutt9TGIYLEK7lrDY4xemxDqFJlNt6TrRSP1wj9nnrtX5VN37nwAZLlXsbiMy+Qb5iy3/P7HlHtxbrwvoROr6dU07dbuvHAti/DR9afULl3ef+tl1WYe/2l74N5JPTLTQXs0xrm5xziuimRfhwTxvmF97U1XWfQMVKLnD/8U/Sec2x44wZM4xxxr8tvpmdawLSAaQHTAqYFTAuYFjAtYFrAtMDnywIm+Pv5ag+zNKYFTAuYFjAtYFrAtIBpAdMCn64F+NznfnIm+GuCv/dTfzXL+hlaQD/ENmapYTKj3+3On9rzggJy3IXjA9DfhBLrp/mg0viw1F2dXSE/1zArgWCuYf+z/SZEsdq2u5Own4UdCZIQCLF1LlV5ZX/RQIkuB/uIESDVIBDD8VqWgL+Eruh0XIahbbR9qHanr+l0XY8aCvD29lYAkOt1d781SMprOi934T5tP3fgIduc9SaoQyCB6qUEGcNjEkWp8CbQ9GmWTdtcb5JYTV5GJcTbhSfIc/nKj+/K9vq11sxDqwISeKp+9yy853ycAN/QSKXqOxoQyc0ORHSQAOdWLyd0aCwn09BAM/01zKXD8EbTNzsRNZdEVVg8D0l7BAsJSBC3bYoqvQ646JCoddJ/m6hxnp+qw2J4G44GFqC1rAqzPT6on/BAQaEFR0OyUDEuaqYpU3i1dxJN8xPYEOYnROccQvtEdTN9Fr98tQcRSYXwiSvFxoyDSJqdwdmuDixKAZIffkaBK7p8d3M0jgN38blWbp2OWxVE7C4+/e6kDy2XBsHfHzb+zXKXlb+7TRGElHgPEL37iILxVkzA5SJhyAdzgkCwimmw/TlXhAZshW06EiGxZ5QyKvFKQpGbH/kuJgYuoU/GKqHK3sFZBflyg1H09kgcnT2EpsXrGB2eA0HQKIEOU7IL0Vr6I1TUS9tvCcFwv1XlwXnz8CO9WBiYxXRIg4yVUYzbZpfAlFRrDfMWdd3GGcgb4tEkisHMp+bkAOxTo2oO4Tim6qter31FKfbgi99B1oYd+J//9AtVL9u0KNMPinJvWi5yE0aQKJBhZN7DKBP1SSrgzkxvwGD3vyPcuoCrlTY8uCEQzT2z4HxLe/SOzCuFXZqPkGNTRD6GG28oaybkbFNzF8P1jXZjtEmgeSkb1VYJXhJ+zUzwxqlrvWoTwdTUCL7xW7K5ZHEB10TJ1z4zj7IaAfoFsFubHI7IwDkFUSf49GIuNwS+4wJkzvsgOa0Q3V3N8PCzSLpBGBsdxDPPJmBc0mkXu61LsiJ7/dOiDFwLj72PYrqxGTeGBlCwfjeyYqewPt4bnlHFyNqyB2OiAlx37YK0qfjJHBwSFgufBbsAf1PYu/859Ex7KUXQkoRBzE0C1c0jmF/0VMqlu9JH8e8fDeD5l/4SpZc+UJAg5/PuTlHrFqCb/ago0Qclz30fVVcuqd/Ge63QwACxm7dS/B2dHFfw3cXmOjT2daF7ZAjDUwK4ZeYoULG1vwf712dKfwxAmQCQLKtWZVbGly+9sYTgbERyqlIopprp9StXQOVQ9mmqztpnYjA8PYKqxj48+tL38PGb7yMs1gdZuYEK1CWAKSK0sImaNc/PXxpRkOK+XX/m3BSgx0jRZl90tTuUonU5qAr78f/TeAv0y+teXl4ozPBH2poA1QdS13jh+Efv66hOBVF9/6AvZOcFqjZivru3f1eVg7ZOifZ0AJU6oOHIcUB7Mw7T6+4VtWTZYGGcB+nPdAZlr0mYdV6pN7P/8qPjMUmC4nSz04Xo6HLAr0xH29yS6qGUuDn+Cf3SFcga1DvgUGHW9y2D0icJMHKe4bqfGLcZvX03VPmOJaYiWABWvc4k7prHleBCzLW0qvIcSlqPipbrKm3Wjf2Wc55ev9knrFarSl/7qcDypRVhXe+xHt73ZdhS0wUED0NMXKranFWwzgFI014ct3SEm+tko4GeF5XnJ1+0g4Z2tX94UBCmfANwutEBn2t/Qr/LOUKs3IDTJABtevHTsPWNYM28HR3HtmKqrIWNgByfEaWcT5VayGSs1Wq5VrZ7+6gxxPSpyEt4ldctQSGo6GhRazdBYo61uPRnlE0Ijo9n1ODDcw7FYQ0dP5iXi9rmapXe5oeeRmLRw9iZtRtUAN64Jls2Kwwohe6s4oec97V52Vvw+tvV0G9toOLuuKiV02n1Xd4DaliXbfFe6XkUjadj0GMIJ1od/YoQORWRjW3I/sP+qP2oylzyCXiuMljFF+93CJ57D3YpUHlT5tP4qOpDBQLTTqGizPzjE2+rMcL7Jz1O2I/9e0VNOm8X/uPEywqInpV7VfaPT8OxnlwTbTabs870Y//muKSLKEoD36RinE+NZeGYNs4h4ZtKnPdPTMs4DvjbGNaYjnluWsC0gGkB0wKmBUwLmBYwLWBawLTA/W8BE/y9/9vQrIFpAdMCpgVMC5gWMC1gWsC0wOotwP/zvp8cnzvRdXffFHVxKf//+OS3VkDi0Xiug7vz09d41NeNfnd8LvJUihtxPDV0RNfnxqPrOX/rD2Pp83txNBV/He1gfn/BLHCvHt4R2nDnCP0SOHIHHbkL/0XxI+THB6nLPWT9otTz06iHflB9u7T5YJ/g50pOQwlsi9Wmu1J6q7nmHSGvvx53gCzLhWfZqeqroQSGM4K59NfQL6+5Qpf0ozPGd/jc+v2NR7+jPO0L4/dVf2TbrUnf7QRwdM3Yjqy3bk+twvp4yMN3BWBq5dqVNi8wb92Hvhz/tMqHv1vaSnWxbnvUc0HCgQdgE7COzhWq0olo6Ej/Xu2REGnduVeWBKcaZ+XlMqUaSJtpEEn3HefRMwutTe24VO9QD/5+xp8oJVmtImuEfln3wwdvqhbShoQg2RYx23fhm36BCsZiQapEWZOv7daqgVTo27Nrv3rlt69XBLLy5/A3r1XiQVHEOxfsj4G2eqQtRoGqh+lh69TrygNT4kWtuAwpsZECrkUpJcIFr3EF2mTFtWLD6FqcrLwir0mPUap8aaIGOZAbgZ4zDlXXJQb55MdyY8pdWFc/DW3tCN+ON/vedr18R7/vZKPNcv2FbaTnujvKXALzHiA5Kka13Wrjsv2DF+cR3v4Qjj3hAZ/Q38ai9wUF8kYnDiJWQLjqjgWkRI0ixluUXdf54t1fvKOuWwM8FfRrzItwF1WOCf0S0LNMhaGgJxYjlgg09Z7BmG0OYzH7EVw0jNDcYEw2TGGi3YaLbQuITfCCdWYRQTFeWJiNQ87aIgRYU3DpSgNCvpoK3zgfhE5LfxCFYf6JkhxegvFJxx9DBKMINNElpVkEYrXgysfnUH7uA+XH8ULF0ouXRzHR3YaJ4nirbwAAQABJREFUsAL4esZhdnszBi8MqzmIm3iYNoFF2qWmeUyNMaY3M+XnVF3kH45UNfYZH1NAFsHInjYHuMbMjPdihAcJj8WHrkOA/6CC4NZnBqB4kyfqOiYVXDg9PS8wnr8TFg2JK4YfBhRo3NI3oZTSOeeE+FmxOeYJhIWIim/hfiRHpiAlvk3APT8Mdw6ipdUOKnnax0ZRsm4BUz1WhEfEY26hG3npOxAwVYNeL6C5aQp9rS3Y9+zvKHiStgmKiMXuzQLrjQvgLPXnmkWl38aqUpSLYmlAcjECIxMR59uLGoGdR6aFjo3yg1U2Heg3SjCd/TvCFPxJm7QPTimlzcKdD6Or9QZyM49gYLBW2ae1d0ABeJxPfvzhW6Di5sa0tepzufG6suv5qmtCy3bh+PlrOFVZqz6bdwShs80BeOt5mBD2jNh0745vIWfTbpx69WVEhA0iwNamFJV9RX13cmhS1dVnkw0xPoVYyOuTOp5XtmWbU52Xbb6xKACjU3PYkWjFB6UO6JdtGhgQj7TsdhWO7cu6Rub/CTprP+JlHH06Vilip01PO+FGAruqr8p19hl+CHa3ikozXU7Js0s2YHAey8ooQk/XTbXkA4+8CPukVYD1LrXmT8+Iwq2MIaaVlP5tta7mba5XebP8LBcdx0NJbjhGoyIUlMv790tVXc77DN630NGGDEugnnG1eq/uw0wzYqsAojKujbAj/YekX3CtLb1wUqWlv547FIOStYlobB1W0LVuJ31kOK5VHG96rquzjSrV+N6dh9BVcRFTtkS0CDB+MDIWYw/44tKHFWo+Yb0JfdPxnGsgxz1Vg3Xd1UU3X0a1ZF4OCRWQufwNpI5HwyuqUrWbsY46CbZtTYVjg4Fx04+2N2HWlFjpNzJ26HqG5E0Bn6jG6jRWc0yS9d0e+KhSpo0OseK0wLBDlyrR1N2JI1t34SeXzyEgNUvU0s8jXhR+gwWQp+I+/Tl+nHnK2GP4XbnrFTB8+noVnhe135SoWPzd8Z87oV+W6bUPb25s470K62T19lVALNVvqaq8bqhDQb/BPmuRnxGDvsRgDHQOoeLqzXbfmDEpwL4nivKfhes6qDfErHnuMIYq65Up9L1Km719SbuxTxAI1xsqOVc2to84+y0jU5H4g5PVKh39FZa3GVN9nfqngny1Yi/HEOczr+5FFHtPqvuVpn7H37msIz9Ruw6TrUZibR667DPILzyATVPZmAnpwunmWiyOdeIbR59BZlQ4XvnwVWc+9/qEduF45FHbiEdj37bX92J0dHTZrLPXPIy+gXqVDsecVvtlGmxfps+xo/PSY33ZBM0LpgVMC5gWMC1gWsC0gGkB0wKmBUwL3LcWMMHf+6zpEnfBa+1j8Ex9EJ5Juz61j0fMBix4CBQz1nqfGcgsrmkB0wKmBUwLmBYwLWBaYGUL8P++7ydngr+/PgRsgr/3U483y3rHFtCKd3cc8TYROvrv3R+DfPioFcluk+1nclkDg+4y44NTflztysXDfGDqzmJ37vf1r0aB0INW2XKXggYojWpV7sKt1o/gixFEcRdvJeiX/YEP0Ak46Qf0GgQhYGJ0hAuD4rcgLXY30uunb4FaCfwQsNCggjGu8Zzwzi8+flk9vKe/EQYwhjOeUx3M3rMyVG0M/2mcs+10+90ufUKqId4h0JDq7cIbr2u1ueU2L+iw2m4EFOn0b319uaNuX309OCNdgb/sC2XXbgI0+vpKRw0du4YhCDU41ISI8DQsZvYo4IphCFOdLXPAHgRpCNDpfqfT0AqM+770dVw88aH2VrZczp6sO5VONWijbcjIE+2tmE+0wWPMB/8gMO6ifRJtw4NKpXO7nz9S5HXZY6JiScW84xdPK7W/HzzzkvK7eOGsyt/7kaP4vfxi/PvFUzj2aARmm7vw2weex9+9/pqAv2kIHh7D2YYFFIYEY1fgGgXlnOnuUGmfL9qDpJ5WFHeMKX9nhQwnBGgDLY1u5w72pRT/pFvGmyG6UzmQ7bGcjYzhV3PO/kDI1GhL13irmetc46zmN1VOjWD3cnHYz4RzwktBx/Ba23lcG6kQNdo+tHdegEVAVEKd01SonKlHIPoxvjYC820jKC29CRxR/Xclx/6Zm1qEk70fo63jPKLiPLEv5xlsj8pCc+OwAjCba64gMXYLYkLj0dcfjV6BNT3sHugZ6FegIfslYTumNX9lADERAv4JYJYUa0GLqIHS8Vrx2m0YmmqCl6fAyakWUcb1R+VVByCoy0hla63euzDSL0DlMPrOOsYt13N+nnkgSYBVSL/4trIF53hCxGlRUqbBBXz7iT/HmYoT4OvmazonHeUSEFQD5MxLnxNIpYsNDUTtoMCaUzYF+lLRt6dzHJfKxhRgSkB/zncz1gUPiDKwD6LStuHMxcsqbSqRTow7ANRHi7dhcTYeH9W9geTUHPQUCxjbZcNc0H70tFRh88YgRFk94R+RI/crm2GJDIO35bSCQiMiW2EP8kDp5Qls230YSdYKvP7qu0plPSohFcX7jiJ7NkbWl4tqfTGuawTtMrfuFunOSly83qbqtCErUiSuw3D1vQ71W38FRmwRxeYBVXb6DXQIJNx0HqFJOQhJEChY2tsaG+bcUEPojo4qpRfqq/FReSnSC7agpb5G+WuoWP2Qr6DozQiNjkfyuk2YsI0gdV0RrInFuPqLj1FXdlpUyj9WQRXAvRAKr/lZBf0myzxg95jCZL3A0aL+2X91wDm3MgLbnv2I45JxqSqq/XlMDm/H5as2dc+n4di4xTKExvvi8QN/hn/7328qaLazv1mpYmd+JR31H/Qq5eFJKWda8nb4eXRjaPTmRiLXccrfGZlFSIk76FwvvX0b0dLYhbDQecwv+GLfzhBVxowsX1y8+IEKV1c9jr/4aj5GB4ZV/6JyvpeoNl/vG0Bi2DQOF4fi+LkaZ5twHeNGK73u8ajPOd6M97b0d6fWr8PrtZb1nRZFbvof2h2JU+V92CVq15ebJ5UdXb/0WqrvC3gvXTnYr0Dx06Wn0NrfqcpLP6rdM13er7GN6DjH8jf9tZ9rHsbfzI/hdL48Jo77onGsEUXBBfiwvtIY3HnOcGGLPgpu530dFYu10zZgmP5hB8ytr/HIMuqycS7YXhyISlE8d3WH9r+AtLQjopj7liijF2FXYoID2pWAiRHRsk7GqTWWir0licmqzg2zwfDynlNrMeF5PY5aWhvxwv5nRNl3RKnYUuGXaraFqQX461f+EXpN/PfrpRic9FcK0j19ZSpNzlsxoiJ99moLsgptqp9FxafiF6ffR4LU0d9vRlSXb2DPvDe8g70QkJKrNgcQ9j1ZelFBv5evvKyqpze2JMf5ITK4Ebtz9mGiI+IWKNjVFvzNPkh1Xt4PE5R3dYSzdTvSdlT5NkK/DG+8lyb0yz7dPdzkvI/gRp8dRV9FZccplbx1GghumYOlMEqUzR1KzbkbNuJnsilhZ3wSDiSnq7gtAlGnpmTchKxdC3cPfut+tVxSc3Nzy11SCvMpQR1okaXvcZmzdb9g/bmW8UOnj64w/LIJmxdMC5gWMC1gWsC0gGkB0wKmBUwLmBa4Ly1ggr/3R7Mt+gbDb+dfISD7aXiHZcrf3Cmf7kfy8BWwGFF5mOu+BMu8/FFsOtMCpgVMC5gWMC1gWsC0wBfAAvy/8PvJmeCvCf7eT/3VLOtnaAGtcqkfNH9WWWvFrjvJjw82Ofl+1mVdroxb5YH3SpAW4xmVvvjbhH5phTt3+oG+MWbdDcuqwcmV+oxWFjOmvdz57aBfHS+8IAX23puwm/ZnOVyhE9cH9hoQItQ8bYnFms1FeOXEP+gknMfHHhxFV12BE/ZxXjCccHz/6tyP1ZjRwIvh8rKniQ+tx1B5y7LXP28XdoZvU0VaDsIk1KSVgX/dshMeKXnkuVWBkszLtX212i9fGW8ETYzAz3J9MvuBQQwMWW+BzwljdvVUKkCGwBXTIqTx0LZgnLkyqsCOmrZa5Oc8hR1ZhSB4xY0LHEP9dfIKboHIT//Hj9T86lpe1kEDOTzXTkO/+jePfGU9FfAiW6y4nBCPY9ZAAV868K3DTwmU1YN/unwGbbFR2C8KhMMC7B1Ky1SAzH9773Uc2ZaPrvw18I9LQuvrr2LD7mGlInzggUh4+3ki0itTZUVgmGqFYxOjaLON4eroEOKTPRVk5Rc8iSGfaNxou678fdJynXCPXutUIsEblUqfhriVn3xlPP08ggQu/WnXUtVkfV0fi9YEKBjLtb/psavD3cmRc8OYpdBtPzWqRN9Jmq5h3W1cCA9LwfVrJ5cENSpR6gsJYd7wsl9C1sPP4UTDWfQPLlWr5Sva+Vr6FIFnr1eNIyc+DPauEVEZFLVeURs1upU2zTDc8KQDrC3I9UZmihVvnb6GMlFaJbyZkl2IoIUrGJ7rRO7wBiTOB6HK1ogF71l4iOat7r8BwQvYE30M5yvLEBjmhcziJ3H9igNk5DrMe5DLVb8SkHfBAWYmfRt1Um7Xfs2wvO+ILBEl1CbH6+T5m/NpXKSnjEc7KkTFlO3nG2VBRsYIGuvHBOT0Rky6NzblB+Jn73wMQpdnysewIdlPgZacR5pabMosmwR2XJByrEkNF5BalBlFBZQKvhsePIqZ/kr4R1qwcDgJsd0TCrwbts/Cy2pBgijpjpXEiCrlBDpaaxQgynRj4u1IC/DGnPc80iLT8NNTP8KfPvG8rBVvw6N1SEDgRcwu+CnF4S1Hv4fpGQFr7cOIbknCjanXcPXSqILkWD7CwF2dTWhvrUXdJ6qznEv54fzVNRGkbEa76/sbzl9WXMQ7x9+C94ObkLcYoNRFsRiMj1675OwKrDfVjcMiB7Ht6Hec8yHTog2YB8FWquCmp3gh1uKBmCgfzHpZFCjLeY4QGqE2Pb9HiFLv/KwnsjbucPrp8jKtSVGJ5W/CxcxnURTJtaPt7CODSg2W6QZ6BGJo2gGQFqSLvQQoNM7TrC/j6D6n08lcvw1dLQ0Ym/ZR6ROI3rNzEpF+AagXsemUDJFQ7riA6JgQXL1eo+rCuIRV6Qj90rEvakVY5bHMFyFFwve6PGOf7NkZHLSrTUZ1DXZ4izqzre+mCijXREL7DW39KlUqNQ/IuDtcGKT66bWGCWV3As2u992cS3OKRMVZgGeuDa3ti0oB/kbTjCoD298+1XbLvTqVWI1QJuvLTVlJT8YjZu4F/Me776Kmz3KLPXW1Xe2s/V1haO3Po7G9Vgss6jbV+RmPqQf2qT5ZN9Hgtu2ZZ0piiWpXnusxwXPaUf/WadJf20XPK/Rjny8T+7iDfnl9z7aj6t4vLCUVkwL5E+7965/9swJ+U+ICpd/MKPCXYanYuyt/A9KDfTA6IYr+0h8TRwUsz84XmnMcZcMDmJ2wOa8xDpWBxzy8JQ1/Ud//d3jFtqB447OoqL7o3NzAOlC5mB9uMLt2QzY8Slm4IW1+UjYXHCzA2tFFbPf1R3hukdwDdKD0Sin27foznDr3P5jNEqiX/Yl9p7ahTEG/vP72uV/ysMQZ70d470LwOSAkVBTdLbJpp8epJq4jPX8wXc3RHOvsA4R+V+OKcndgn2zA6M9Jxp6s/aiTudhmHUVWZLiCeGn71AN7caHjGnpqy1GQ9wJ+8sZ/Vf2iZP1mhMlbDBJFSb3d2/Gfhk515dVkfg/CeMkGq5CQEHUvaOxvxqQJKKcl/hf02vsxNivq7SPBOHbkRVxvLFXAOu3F/0TkekfwX99brvQ3lTF989y0gGkB0wKmBUwLmBYwLWBawLSAaYH7zwIm+Ht/tBmhX9/o9Z95Yb0C4mAJz8R8i+NtaZ95AcwMTQuYFjAtYFrAtIBpAdMC99gCfDZzPzkT/DXB3/upv5plvQsLuFOCJCzJVxgb4TLXpLXylqv/Hz/1lzhfvRQGcg2jfxsfwmo/45EPFgloGZ1W7DL6reb88/Sw8XbQr/G1yKupmxlmeQvoPkxgTKv83qu+kJ9zZEV4dvlSLX/FHfS7fOilVwjiEfghTLEh+wU0tpxSYOZDm1sREvwtVVaO7RBLOX76yutLI7v8auypU2qV/v7+t0DoLkGX/Lwd9EvwJzggFFT0Xg5SXZLgp/yDAKYRwmQ/Sdj0B2irKVUQkYbC7rYYRmCSN4DdTTXLwkkr5WG0FedmKuNpaIlQrn7dtT66pkUwhgAG00mIK3SGN8KKhMwOPRQi7X5YXveditGxG+gXwUDG276lF79456wohArQEy4Q0GgOpmcHULjzYbTXCqg25oDAjPlyLfjRr940et1yTvVPwmo9p3uV0mPYN/9AIBygoqIM7HsbRSf278+ewPe/9CIiOzrw9yffQ0FkNEZnptWHCsDHz1/GC7tm0OyRiCz/PqUs+3jRU5ixNsMm4Gj1uRZYAjxEiTBMqRFS0ZAwU2ldjQJ9qDzoMxyKwZA5HEgUNcOmNvinJiMuNBoPbFtQ9dYFZ3+YXxepxtdTHpsR8+yDap385tQBpRw9lOnthAZ1HONxORiL7XC3kDnX8BPX31Tqisa+zHw1LG4sw92cE2hjPzA6+9TSDQoEYssqP1DwEgHG4sQx3JC5qKAkFCOzC7BObcXlKz82JrHknKAgHVVXeU7oN1b6GsFgOo6fsxdEHncFRzXIhIwmWHwsOH16UsWJSlkrapU+KHv/V5ghZDphQc18NUYjmxDqvSCUZDT8AwMUEE74k+zk5EIgxie70dttV3DYcG85Eh+T+VWAuqGRSgUmxkZ44Othv4fuUO9l60XYKcxjUoDSm68856vlkyLGFdyp1yL2q/FRP5UuQav2Frv6LIRYkbg4j5S1AfD1tqJbAFLGoeIpy0Lg98GtiWj13anmA76CvrXinOqTLwi0ZpucwOSlAdwI9Ydt2Bf+XtKGljh4BdkR0jiO9PwgZIhSLwHkktxwdHRNIMTXE9fb7OidEtVTgfFGvIPR29OCqjqbWltYVva52uFqlJ6/juLHv4P0ViterftY2XtzdohqwzXrbEgM2IzI6CSlpsz244Ym/zUFCqpnn6eyuB4TVCk9f/Wcisv+NlxVL/NQJyo7W3CxplKNj6K0McyJKGdtu131AvYTrvFxEf5Yt+45tdllcnwUlgWHqiyv93bN4yuhv4/e3FQBuK+oeLQhoV/OPz5+VkwJbEjod2ZmBgfzPRE8lINBjyFHfXYIoNzvoUBY/Ucx68J20nCo/s10CWiOzjnuW3m9s9/hx2saDGUhNku6bGcqpy8Kr/57v5OA4686wEJuvuB4Y1qEY+M3HAHVqndmRuPNK2No63VcU5VZxRfLQRAvKDAWU9MOaJzRWG7WmY5jdk3hNsSn5+C5uf04OXAax77x51ibswHl524+lGH7h2zai8eyZtDYPYMdW/8Y4WGpOHHlohNE1WOZ5U+UjUga4OffDVyLWB6q1tOG/K2h1tAkeVtBRMySOZTzSkBIyS33WlwfOi91C+Tq+HtDA4pGG6uK3eUX20s7tvty6Rvz02EYz+jP3zts2U41eGM4XtOOa6q7a7SP7msMqzdABopdOI60/XhN257ndNr++h6C9qKKLduRn8WhAfV31nOiMnu8vBIVHa0O9V4BfblWEvil8i6VfLl5hutxWXO9Uh0eFJXnlOhYlU+hbMah4mtYbDrgMaPiEVglsK2BWZZT109Dy7wX3JVrQZCoh7fVz4hi+ClMi8r69pRduNhdjdahKyi70a/6b0Pjx84+pjI1fBUmtyEz0R+/Oi11+ETZ23BZneZmB6r+Ruj31Gv/quZM2iA78QhOnH/LNbiaF+nJsUN3u79ZVSD5ssi/3VFRKE7NQ6zVA29c/BgvJSbAQ5TtQ6YWUXa9Qs1bXz9iQUHWH+Dnr/1XfDkrFzk5hWiprVRtwrce7AiLwBu1FTrZ2x71346E4ndkPCWbXG6F6G+biASIjIxU68wfHX4au/LWq/bW7cb43xc1+OSgEDRMeIqCvifOV13DyFQ32ifnMT3WpeYVjh/OYca3phgVrFdTDjOMaQHTAqYFTAuYFjAtYFrAtIBpAdMC95cFTPD3PmivxF1K6fc3VVLCv9OjrcCYfD5HLipiEdlrPdUnLcVD/p8L8v+GC5i0Wz5HpTSLYlrAtIBpAdMCpgVMC3zeLMBnbPeT0884u7tFaci9cyivKFJDBaACEj90+mg8N/qpQJ98LedvDHPbc75TkHdjxjsyfW48up7zt/4wE31+L47fYoKmMy3webVA2L5i9fBTPzDkwz2CZe/86//lfEB7J2WnehM/q4F/+cB/OccHiz+tq1aX+bpYV6BpuXh36+/6kP5u07kX8VgWOlfQ6k7SZntywTHCC3cS/4sW1if+KN5+7exdVcsIbxoT0BD6mq88KxBWlfHSiudGgGPFgHd40QhxrkmX12/XNMIe5olXfnzSCf0yyX/5h9ecEImGDV2B0KCgIAwPO9QoV9MPCfS29DuUEFcqNsGfGYvATtEbUVW7Mny8Ujqf1jVC+aECRmtFzXuRjwYmeNTnTFf3q9WovVIF8cjWp5TiLkE3Df0yneVgX75eus3eziBOx7DLhWegmekNql0YJvXpJPSU9SlYuGr+hgJzY59MxY2eGWwNK5YbpVqcePcDUWh0KANTgdPoVrMGhAmImFSw0wl69Z47BZ/QUAzU1ynwd8vmnQo8OVV1FfkCHu3Zuwk/Kz8P39A4lEZ642sFO8BrDa2T6LxQq+D+4CAvlLdVItvvEUwMB+FE43VsEei3zS4Qp7ymnPBSa2+3Ut4jyLNhdK0Cn476hyNYoJwtUbHILu7AW2/UKEjIWCeeExTi2Kda9OAab2zojFXQ7w8b/0Zdc6cy7pqG8TfXujNd7TggsA6VjHl+J86pPizgtm5vd21/J2m6htVrkrH/GsMU7XoYM2Ozqm8xjC96MSl35FTvnbflYrB/BraiKqcyqTGuPv+Lr+YrJVH9O1oUWnsHHVAiVSyT/TyUyqu+7u5IWP1o0R+iof40bKKamho5gwP7LAqo5LybmmxBIZIxGuy492iS161HZ86iqdkBrlsDPBEgYGx7TwUy1/kr9d30pBxUXbviLDuhzNQ1XogbWY9/E4VnvQ64lod9yzbtgKUnbI7XnsckCARX36CUePt6phAp83OgdyImpkedazUBWAK+Hl6+KMz0EBh3CiERAiRPTKOr165UuCtP9an13XNvJP7j5To1HwQmxyHetxPRqSXYtmMaF2TsllVNYUQa4oE8X2QlLeJK+ST2ZczDw+KPylYbgr38MTAzDj+fzUguHEJluR2bn/6e2ljgNV6GiPQShCemYs7TCj8Z3rkC6HFjSVjGgLwOsBtB0Ztx6tWXsVh0XUGsBPsIbtMRaiXUNzbugBl5jfcjU32dTihSQ78Mz3i8Z2E4bkLQQCrjUOG3vLoBTW1Toki6VAWacUbHxTYyZ3FePLTxCBq6atVcS8XOq6JMfnWmHDcqL6uNMFT45BimIyB84LnfVxAe25X5Nkj9GscaVXz25Ry5/5wVOHZuwbEeMhwdr7FsVMe0WgUelnPX+0j6sT7aMY52BL0Jr66NX0BP5zyuXJtUkNzhg6G4VulQ8GXYvO+tg618WqksK0BbVOM9N4zAczDEqfCr03Q9cn0n3Jyc3IeEZFGfDp5R7fe7D0SJpO2TaO+44rwXWFe8R8KmICBYNkHIvMZ1plHm2vAYUVIXuxqd90gvrtYPqjr39JWhpa1UXTaq8urwhH65uWJYYE5df9rFnQvxSUGwr2PTSZxXLBI2rMeFMy+D9zN6nH3tkWgE5zyJumsX3CWh8iAA7x+d4FRtdxvwNp56fWYw9jFddn2kP+cUDTO63tcxnO7PBOXpOFezjxjTUxc++WIcY7701oCs0WbaFsZ7Pp0O50oN//7gy4/jjbOV6tIa2ahAuDdNAHhubiFoGurrhx3x3GA5ijcF7uWmmt2bd4AQL9V9uVYS+uV6SQiYv/PFFg/vfghn6qtg55oq/sMjQej75KHd8Usfw759Hlc/qNVFcns09pW2/gUFyOv6cI64UHNK1mhZp2VeoF20wrYxnk6YGwiyRU3/X17v0V5uj/ybc/+OMHz0/tK+Q3uyj3Juo1tuA2tIsJczjDEDDQRz7eemrNipFMxZ14sSboPYugW7CgpROTqM4xcuqnuNHzzzkrqv+T//5SMnuB4Wl6hsfWTPQ+D5dj+Zowf7VXhjXsuds//lxiWjW5THOefUdZaq8blceHf+TINz0uDgoJoLI4NDZG2SNWRTIXIHHG9KYL8JkX5DNz/VrN6iwPMNhV9GR/OHeHxnDB7eEoPrXfQVYWiZL9l3l+vzjlDmt2kB0wKmBUwLmBYwLWBawLSAaQHTAl8EC5jg7+e/Fb3WPib/n+d4M95vqrTzs+NY6Fr6d/lvoiwZaRZ85ekgfOfbsfjmb8fh0YMReGBvuPrw/NmnInHggQB5hrWAQfl/2uFP3pL1myirmadpAdMCpgVMC5gWMC3w+bQA/9/7fnIm+PvrQ8Am+Hs/9fj/hGXVD/QJ9+kH2nzgr89XYxLjg2rCXklRKQpQW03c5cKkBAWrh568fi+hX2NZjXkvV9/lwhvj3u15XvajWF/4zBKogWmxLYyw5Z2CpToNPsA1wgJ3W87PQzz9QPpu66P7+Z3Whe1PZ2wP1zRWgn5dQSD+1g/CXdP5dX5rwETnR5CBEKCx3hzX/NBpO3plTCFtfiMivELRMvhzpcxHWxP6dXX01/FcrxHoXW4MuYalLTXg4XrtXv4m/Ljpa19z1nm1aRP+oArjeKsDYFttPIajYrBR0Zs2obqcVvvT/Yn+uk+tZAtCwV4+dgViPLT5qNsNFa55GsurlSeNfsZz1/ktQwArDQbr18fzd36MtwJe6Ee7sL0J4Gg1QbslcEnfWO1mDdvUghPC0+UKztyAb0WEozg8Cj8tv6xgI6oO/vSagHu5JajuqkZRagEmS7Lx6j+/jJDcHCQ98VsYLy9D96Q3+qjuOzeP5uFahPsm4eD6rRjp6VTKeYXpmQpimhU14OzQp1CUkIXW1kaseXQO3p1BCoCimnBMeD4GxmzoHx1T6qZOuFYXUo5clzieeC3FP8mp5qjHmA6qlRb1b32koj0/hHtSRD0vxNdXqRgT/qX/dOxeZ1tQ4ZEKwyuthRr6ZfrGc53fr3PkvMLXdS/nFuxjaLhxznmZsF+kqOf6zBeoPjs2MeoEZ52BDCcxkT5469zSHYYToh6oHUG2hPRnnfbQ/q7HP0n+Nj7u/FtcF/4rf6MXcmP88Mrbk6pvJsl/6F67OobZODuuV40jLcBb4OQFDPV5ICWxBOvW20Rtchxrk+cwPh+IhKhj6BIAeHCoSqnBRkREqOw4docHpX+Nt7hmrxQhqdBKgDTM2w+1fUB6ipco7BagXQB0QrmETu0T3ti8Ng01zb0K+mVCVBsmeNzaOY6DxyIFCF7EmvBwnKkSCGs2Bt4xOSquBuwJd+kxSljYLuq8TY2TSPUZwNy4D/y8fJCV6ClgnqeU1xOnLo/jS3vi8fPT3QosLioMUGM63N8Ka1wP6ksnkZi+BRHymvlJAQH9InNQe/EDtAn06TvTKyqz/fCc90TepiBMPBCPSy+3OMcuIV8vL4soY95iErfrAm3IPuUKg1ERWK+Pei1jirrOPGddCQNS4Z6bDhjeCNca1yKCsnQ6PyqurwkdQ0qswJE2dQk3BG6N3HkIc90tCi6M8BfVygUvZ5pcS6nEynxYpslJUXAW2xP45R/J09PTShGUfsxHr8WO1B3fBD+bFlqQ8qWDsrEhCONt3Ugv2AKLKCxXNfQ64xEi1Yq4XGsJcVb9qh1cpx969DtqvuGartSe1xSKErMDYNabDfT6ou3KvsbP8Hw0RrqHECHq1ARw7QI8Z0TlKPX90akhPHgoCJc/bENGxGVM1J/DGp8tmPNNUWCw8R5C14ll0zZnnel0e1I5WsPfug0nJv2dgCzDGu/nkuVen3MuHdfCvPVFyN3zMMbmxRaXTiJZ5lbrwBB2JgfDK3wSH1yZUOrHOm0VUb74m+OO5SI4yo/RGdc6d22kw+r7HK7PD28Jw87CYFyqcT/36fshpk1Y0tWxLHH7HsO5il/iUPTDoCJ8Xs42DA20Otd/xjHCuvq+gP4s5/bcpzBtCVG2WW4tYVjtNPTL36cqaxVgSuXd5/c9gv9+9kOUXr+hgh7dfxipKRlq/TvT1aH8LFbZdCj7sBc622ARADxFNsHYx9OQGOOhVF+t3r5qw02ENNfahFD0jfRgg/TD6flBdb0kO0+tyzOv16o2NbZRRFEa7D1L7ajro/sSC0GbUyl+tY7tdbliAGeuLFWg31iwWykb63RYFqrPVtffem/LMBr65flym5byRVHYXdkCphfVHMVNs5w7Pzr9Mhr7L+HhjSVo7e/E8YunERmbhcyte7ArMUGpJzMfh5p6K55/4BGlkMz7k+OXTivwmkrMevMrw67kaIOI0HyB8S+iJCsP8aIUPDBhczv3rpSOmnP+6AUEJsfjgN0DaR6eClg+ODKhFH49wiNRVFisFIl/WHoOh0JfVPck/z977wFdx3Wea7/ovffeCBIgAQIsIAl2SiQlkZSoQvVmy2UpUeQ4TuLY13GyVq7XtW+ur39HtnxjJ1EcS44tW5ZlUhZJiaLE3gAW9N577738+/0O9+Hg8AAERVIS5dlrHczMnl2/XWYw8+x3qArckTkG5yAvFJ5pwQfnm63zQ3+/ZaJlGY19e65ymOdMC5gWMC1gWsC0gGkB0wKmBUwLmBa4PS1ggr+f/nZzit8KF9+4T7SgE4PNmKo/+omVgeq+X3sxEN/461ikp/mor2S6zFoWnmOYB3cHISJsCsUlw6YK8KzWMk+YFjAtYFrAtIBpgT89C/Adzu3kTPDXBH9vp/5qlvUTsoDtyzyCFzfqCENdr9Mv7OeKZ1tW27B8gc8XxPx8MYEP7nPi1i/4bcPfyHFcbLZSV/KXJJjXbG4usHS2OPS/FWWeK79beY51uZH6zAVHzlVu9pfrbX83BfARYGJ5NRSjoRMeG+vBtI3QA8tiz89eGamyq8eaToOfutfgpr04tn6EOJfGbEKoeuhzouiwnDaWT4cnoBEYsOi60tZxb+WWYCxhVU93Cxij8yIIFVwxjtcP/0R7zbklnGtUgvwo0C8ziFGfNbdVMo9LyYTbqiSBttifdJ+Ys0CXTxKE0v3PHoxCpblXXrVAO7bpXQv6ZXiWhzbUnxj3Daq0qgXyvAZzCMUkP5VoBQ01nKM/4W7bZ4yAKqFVKjbeu6NuBhTN9I1Oq0/7JKQisKMJ/fyEuIKQCP2KUq9S/I0LScTbp06hsq0JT/U5Ym1YJKpTI7GyogkJqV3Y4ZAM77AepKpPepdVDMI/ohPBzsl4+ci7AtPuy8sVpV+207hrKRxq+vCOSmtUjVXHPleczlyO6JZm9DR1om71YnTllyFy1YNWtUljeY37KXd2XtXuPE/bBngexZNKkXBldsCM+j+pAB0CbwR+376stnhMqf3md7YpJUY3HCg4ZM2C1wejTa0n5rFDu37R/eGPHJ9Z2Ltu8tq42meVQMb2zhNAy143ira2UPVQ1D5spSFOI+RLAHZyYlrNi1e+BMK8COHqeW42sJw2ch5VsJpSFaeKal3LEIKjFAw4riDXuj5Rz5xQgCpTJsAVl+ABL9cVGB/ORX5BH1xcHZXy5JhSvh7BdHILIjynUF89jIc2PImzhSdlLOrPvuuyGJugo8tTxrd/1hLUFDYhNmoKF872ore9GatW+KCssEHOcw6obe0wRkVKpDtc/ZwVFDgtasOH3u3AmJLZpWpyfmUj1oX1oqTZAsRx/EWG+CnF3hVISRxRSsmtsmiDAGFe2aBArc1dY2gfC8TAaJ9SUXXDoFMITuRUIHntM0j1b1Rxp5CaEIx9xxsUiLlKjZdyAUkVOwnPrtMYrruI2EhvVDX2KUVdC9zJLSHflmOtYkv+izQwPImnn/sHXMy1LCqJC/eyhp9RwcsH+jxtoOdCqkjCI1UpkgbheHMDFq1Yj6aa8quicy5kecIDXbEgeQphQauVInKVNRzTdnSxLEJgnyHopxdAMS/Gr6jvtqoL6/l4oLpEysI2nXK6smCKaRAmJfRLKJfhJYwinLnVoKnuC7wH1fM1C8V9xr3Ykyf7recLBPrluYmhPmz12awgu2BRwX9u+1cEtqVqNeOwn7U2D4sSafHJTrgooeP1Dz6LirwzmJpUcHq/RUmZaXGxAfNiGbVdecxyETrObTyhYPNJgX4JwJdVjat7hwuICo5DdVMFmusdER8ygPdPdiNNwfL/eeggOjqLJT5toNuJeRmd8RzD0N6lNR1W1Vrej7A+WhWXcQk5urT4KuixR8o85uiIhxSAqu/5K8uVKn1RHvbsVCqh6ksNE54O8FqSiP2nDsPTdzVWZD4l8/EaBaW2qHFKIF/XXbcD5129oEaXkWH0dUqHM9aF+5wrCehrxzniYrn9BUC2/2/MaiN1bYlbnIFSzyYBmetri2fYg3lxIQDj6zT1vMhyLonPQMFEi4DMSZG1qLs8B+gyUtGZytWsn7EM+hpN6JeOyvi0WV1/HwjFDjr64kJNNYYdJ0QJWA175KkFMusVNOoYHYea4nwFBVcpVdcaOKjFAYRJ4TiC5b7RiO7twcvHT2BZQCR8vHagb6wMnUP9cFNK4hcOf2AFuVmexbEJagFNDzJj1RDfEin3EFTXnZoIR2mFZc6gqjEV2lmHouo+RN+t1HIrLOWWws/xR7epbZDm1toZXrqPzPC0OWBf2brc2z7cq86xbLqNdFTOOUUNg/jyU/+A1/7jn2SxHfs4od/v/PoVOG15CBFensg7b/lSQ151uYCzv8/LUQsymqTNdgaFoH5iQgDhF+99RJKm8r9uO52XvS3r5eYaDA93f+nzbL8+NX8kpTx7zfsW/X+JMd3RwioMV9Thouo3R+prpAwsC39Ud1aTHv676IKMpTKXCpkTWc6dEY44fqBY5i3akX2X86XOw949gjFfc9+0gGkB0wKmBUwLmBYwLWBawLSAaYHb3wIm+Pvpb0OnmI2fPPirvhj0SYG/WzY44wf/OxHpS3yuu7EWqi8N7bzHH42N/erLV3aUD647xbkj8N2iv/oqIp+1zefH1IzPheZO3TxrWsC0gGkB0wKmBUwL3AwL8Pn87eRM8JdvtW/sZyr+3k493izrp9oCBBiomsVPrOufEYbSgMeNVEJDAm0dF+SlJSdtfnL6VvzjNDxSB+ZDqOtWpH8jdvisxTWqsF5v3WYDC2ZLhy+8beOwH2k/ggO6r9oDUOz52cuLQIgGf3me6Xb1lFnzMcbRL9+Nfnp/wKEZp0v3y6F3rBfGei2QFz04Hpgu1Txt4Vod/3q3c5XletPyUvdUA+qBUU1jnkTVQGBdUQ5yuy7MSG62zzczEFUN9effZ0Syc0A14NiwlXbDE/rVNtPQQ9H5kwiqnJihwkrQ2J6Sop3srH3F3jlbyNhemGv5EZDS849RLZDA7tGTPxJ4lWGoMqk/h+3j6YTABWuxJXnTjD5oLy/Ob/zpMch53D15xVUQOe3/zS/FYeBUI9LVJ8cDlPIoIZMz1aVoVACSnwLh6gY6BVJarQAmgigEdb1jFmGVAkX/9Y1jWPmA+px801J0j9YjI90Xx093Iy69DUl9UQLYargsMSBVAYOjmAjrQm39EGrrBpGZmYXGTi9cqs1FYXcntg5OC4wWqsCzhvaZEJGxnsu+tRSB7YNoaQ0SBVLjOdqNoBbVCAkb81PhexSsvWV6sagLxyql39edukUJsWFqAlvDo9VNp4OAU+NZd4JAoj3HtqFN53IafiMY1t5UN6P/zRVvtnOcB/jQUQM87DMtk60C+NiL8/Tdidj7QRe23+E4A4pm+2euGxao1cvRFesdd1nVkplOWqg7vMJdBUDn4oYg/xZEBlmAT52P8bqv/fSWwDuB5MjkTgXXAn1KZFL/MxOvlF5zVT8mBEnIb3q8WT2wbUJ8wkPSH7M3BihF10kpQ0fzoBrLTlKOsfX90v9ZZ0KZLi4uMi8a53XmT9sEZwei64x6iH0Z3Azzi4OL9wAcXVW7TrpiVZYnEvx9BT6lTTet+1u4eJ1HYemgQL5U6e1rdcKAgvmoRkxQlW3ZNhJmhRnr2qeU7dUn1CeqEerjIQq2hAUvDXnCf/EWjDZWijkikxajrKBC8opdmIbUlZvRUl+Laa9gjHTXox6pYP8oUNAuF0uUnDuKEaVeWV7ViObeSRVvwKqwywRZjoEhi5rjlHMAxlQZUmOccPD9QwLt8dqlIeFd255RgOnVi8D0eaZH4Jdjkuqjb5x8S/7hivb0Rmu8UvFttihWajVbhqft2QeHx4Cqmn6roqe+pnxlTwoGPPqlDXt7LIuF9LWWYdh+bDPbrfGay3N0DE+Va4+oUAwqxVl7zhiP53mN19d5HvO8DqPT1dcHKsRSLZxw/ETfAH5/7JBAslx0NuF4QqBfufZW9oga9GjUINzHQ+B/vxp3CrxOi3eFQ5oCuy8r0+vFRvoeVh8zD72ogmVwSQlAb1WfUjcGWrobxRa0a5B650EVd8LlhO8H+pSRldNwsxwY/mQleKGmzQLF/vmdIXD2zEJ53ZX5inlxEZKx3o9t3Ia3z58S6DclNArdI4Nir+1RcTKfM3m2d03xWURVbEJJZz3iwzchP28vdntvVyDiO4hQ/XLPvZ/Hu6XHpTRMn2Ax25W2ZrvVNxZBz5E8Tz9bRV5tJ57TcxoBfdqC6TA9zhu6/GwLY9vqfeZTXHplkYbBRMhesgmOwf4C/Or7C90fdDiGae2xAKCcM3heKyYzDO/xnAZ7pBwa+v37x57D6bJCCTvUbzmny6nThesq63zxzZVrxb7P7NwjCsBNPR/i0PEzMn4IbZ7taMWTdz8A1+l0dDt1wrenSxajEBLetGq9KNC+eni/LFYI9cxGbGqoZTFOSBjQehqlAZloLD8j6rbW/C/vpMYkYN2qaez/oFPmUNqV19t+VSft2O9Yfl2Ha0G/bDO2n243psN2iPIrFdvp+xSdPrc6be2n29+4KJBh7Cn6GuPrdtfp3Ld6GwjzRoTFWec7HlMFl7B1d+E5mWPZ/qKMq5R4H05ciLglA9i+9EGBgBOWrRbAltAu58M3zxxV5ajTWcy6ZdlPnO5EZlImKhtz5Zo0OBWLS3UX1OIApQiv7j/mctp+xjHA/s9+b4T1mQb7EIaH1H3EMErrqiVZKoVTJZ+2zFPzFPsu4+uxSHtyn3629p+rXOY50wKmBUwLmBYwLWBawLSAaQHTAqYFbk8LmODvp7/d/pTB3/t3uuEf/0ci3NwcP3JDMe6dWwLR2TGAkvIrX6r7yAnOEfF73/sefvSjH+H555+f129gYABnz56dI8Wbd4qiR7bPt25e6rdHSo5KyIDPO7RAyO1RarOUpgVMC5gWMC1wsy3A59+3k9PvypubZ36B11CHH13ep34WHbfGffGcxU+f41bHMfpd976TiqFBXR2Zx3TGre2+jjOXvzHM9eyb4K/F/ubfT8gCGoT7hLK/adm6eyl1qq7zolpI6IefVv9J3b/NSN/2heyMk/M84ItQ3rTrz5ozzVv1wpJpM79blf48q2wGu04L2AJw84lu7JvcNx4zPscp+/RSn7QZENxcaRuhX4azl66Or1/w62Pj1nguI2mmYjD7pj5/LYjAmOZc+7bAhjGsEUAw+s+2v+3Zv8TpD/daT9OGw8FBaG2rsPrpHQI29lRz9XkCnASqruUIWmmIx15Y9o+2tjY5xZs+tkvdcL0cE7IjqDNf6JeRbPuKJHQdf4xgy1zR1geus5aT4TRYynbXnyKn8i+hmqKqKSzIWIt3Dv5CkrQH2syWF0E0oyq1UUmYgCxho7KJUfl0OAEa2jDJwwvxqemiiBd3+dPwAUkL0XmhHZXH3sSQSxmejlgOd48sdCsgKjxzWgGdIzimFCzXqPL+2/5yq6Iky0XYiUrCrA8fVLHfOXd1YvFkF2rGRgR2S/bygbvvEM6UXa08aqxb+Prd6A7rxsLJR602M57X+4S0u3ucUOG2XhSN6f+T/POQT6DXdkqwpcvG8Qf1mew4BQTf5+pkheF0Gnqr20Yf29vq8cq+qvufvXDz8aPyc2X1GetcoOOs2/WU3b5MFcSVC59XSrSHsKxvJ/xc/K1lYPvnVXQjwcsFp0q6Zb7TKrBM1zfaDSUFA9LPLhVfgKvzJMLT3QQw0vmyr3omdSvo1PMqBUyec0goRJECugl/Bm/YhdaCXFWetTiRX6iTkDHMMkQtccOZ02cEcC1WQGSIgh59otwQrLbonhAYktC7duwv7JOcG7mftMjNChfTP1Sp9HZ3TiJxoQVeHp8eFoiSUP34wAiivVbhXGm53GdsWfsQ3j/6U8S6O6J7aFopbwcit6wFi5bvQWBcOpyniwUGvlBSJBAX7eTvrcrn4YSArcGYrhhCoK+yTasHTl6sRrL/BKLGWwUWphpEgk83PIIdsGnPNxASybmnV8HOPQiOiEf/hKcCgTehvOsglgd4o+D8YVENHhvqlapmLX8a6Yvvw+FT70h9w30dlXpnD0JDXMTm+tpAaI9Oj6OlS1xkXNmDfiWg+qOB36UK8CfoRiBunbuHfE6e4795egwvrtsl4FxwY5XMCToPzof6nikwIE5ge32NIjBJ5WaC3RrU9PQIw+TUsIBsjMefvgY5Oztb09Jl01ud5ljvgHixbVnHG3VaBVenz3lB23DNUi8cPvGuwOYsPx3ry/rwusPrRsDIIgz3dqCzHxhtHrP2Rd63ss1ZRtaR4O+XPhciCy6GeizqwKwDVazZ7+9f4Y8L9WPwD3LCxLgT1qQ8hElvi+I789POts5UZ2V5k5K8EJPiia52R5ws7cGgAu5ZVs6l2s5cJMNysy5Mp7ihVim/JmGZqzveLs7DX937KCIDg+GrlHu5kIPh7hrux6iCv0905ar+9whCkYvEkSHArU0tBnGEg18XmrxDEBa3CM1VReAYamytkAUyhOjrG09LvPzi16zAobY168S2px20n97yHG3GYy5aqGmbnAE/Gq/Dxr7AuVhDxkxDO85Dm1xWo2W6ac6FI1xUQnvR0Ua63+p0uOX5GfdG0y6oaqlDxB0PqEUD6usSbY3G4LLP+T9r4WI8p6D6+ulu3Jd1L44qCJUAb+riv1WK0+VyDaQ67YWKEnVt8oGrR72MOb1AhuP0tXMnxU9nUNVugfn3nTkmwCvDdtVfDfjr8LzW5isVciriUmnYfVwtxgmJRd/E0Kz3NlzEsDjOFQHqGjjlqBTaHS0Atl7MwjYythvzYjuMLfSW/sbrOh3zS44YmQFS03+dekk30j4s6t7NcWtE2Z/+czmqjFPdnI59SLeZv/oSQV9oLPJOvzMjOuc0/vi1gvbBcbirOY33M75LonGpqR+eEVtxseC3OFPbIfalnapUP2/u6ZT+aexvMxI2HHAx0e7x5/Gr0l/J2CfcPu7Uh+V+gagdaJjVvkxC92EuxCkdLZcXVd98+FkZjyXqnkFD6Dq7DZExavGUOyaV7Qu6LF/keTj9ETld194iC2SZJhfKsuzaPhxTxvGm0zO3pgVMC5gWMC1gWsC0gGkB0wKmBUwLfPYsYIK/n/42/VMFf6n0S+j3Zrn1a/1RVdV7S5V/7777bqSlpc27yMeOHbvl4G9qaioee+wxxMcrEYmCArtlowBDRESEPKfo71cPL6/hCBHHxcVh8eLFCA4OlncyhJjncnyeGxMTI3HCw8NBCJdxpqlyYOMYNipKCcL4+c35Gx0dnfW5L0URYmNjRQhkaEg9o1SO6f3jP/6j+BGe0s9BbLI3D00LmBYwLWBa4DNuAT77vp2cCf5eAYmvB/Y1hjXB39upx38GyzqXMt58qjvbJ1ftvZyeT3ofNczuL/2dfM5Yxyc8dKuceaN+qyz76U53BlgxR1H5UtsWOjAG1y/UjX7X3Ff/QC71WXIVzH6teMa8NBRhjMNxuixJfQ79smIpj/kins5ePzcCmcZ0jKCD0V/vzzZP6PPG7Vy2m+ucMQ29P94xPUPVjPOCBh51GONW28Hop/d94rxEkU4ff9QtbUVH+xrhDcKxgb4jAsXZS9uobGnvvPYjyEuYVSvoan/CmfbazzacDm+7nQsONSoBE15lO8WlZAqIRuVH//CvKiAwD4krH4WXn/+cYLTOV/dXDVWyb2p1TqavAa1Fzm4KCPRFjHp2k3D35zFdX4xflip4lFCwTyu+nLAMYavG8f0/5KOquxgnqptF4dfFPRVp4Y+h5PQFi2phYrLEYf62/ZnHhGUGVZtVKUU+KrpOjoxia0TKrPCtrkfL8VwBxgMD4q+yv66jDnvHxm/Au+SP6tPoY6JqzJvF6rIGqfeSFEfs+9ACABN+JGhDyFlDWDoNbu2B1rNdk2frF8b0rrW/flGGfHJeLzaggijVMauKzlsVYTkXRYe4Y2GIK9qnQzAe5g/XrH4EZdwB77RELM7aJPCpht6besZB5Wv2lwoFwsYqaN8nbAxVlUMgMFh8slNAK0KGVBVknkEBnQJFsq+yTzZ2K/A2Zr2o0CaneohfzJpBdPSNIzbeA5tTItDZnI+E6MdwRqmG2rqEZT7wdnxBKV/mwNmPQKgT2lW6Ic0Z6HRqQkHJoBWQYj9nmVlPQpbso6vW+6CscALxC5zR3GhZxEOF4Yy0x5QabrECNl0QHbFKAb0W8PJhpfac5NqG0k5niU9gkWlROdXByRmeTv3oH5lClFcLelovoaZ2WiBellviBgcomLpNVHUHVNnC45zh6j6NktIW6dNbMsLgFzwOf3dvVDf1ISjsfvg71GGoPhe1+SfgUe4M95hC9Un200gNGYF740k0lPWrhU4KggvIxkBnrdVEGbF1OHDsoBwTSBydclZKj4NW0JrltoVCZf5OT8W1FDszl6dgZ2C0KFvvSkhGbW2l7BOEZ78/U1gmSphPLkqTsa4VS1kY49gdHum1tg/PGdWE9dzLMLzm8fj+5f6iaMs25Px8PaoMtnVlfkxnWqm0rldl5ph9bNN2FKi6sIyEcO9b88hViuico8VOKr6+Hu/MeghB3o4oqOtF4tLVMn+yvDF7IuWaROVrPfZSRqLhlhKNpppyqQPL4OMdqepnAbZZL5Y1JsEBh8654M41XxVFWuZFFxK6Ep7hnXjzcKeEC/J3UWq4wyhvKhaVYQlk8ycyTIHilxVaHV2isCzZDUEOk3DzvlctAGmAm+IhY8Mc0dnnhISQcdQpAJvOqEbMcrHefeOjKFdzrJ9bGDx7m5Hg4Ij/qKsQWzLOpYFeFFVXSpv1tl8UNet3a+rQ1N2FlhFnFFW2IXCqAlMjqeoFSw7S796NSycPiXL2hfyfgi8V6hvOW+FDY39h+iwHf3S0CfuxPqbNeX392a+qJf5scyrtq9Ol/csqPpD0jH9W3zWOn556VwH9lrGvz+l4PNb7TINpcozvyIyQMa7Duytl5AllL9qO4dmvQifG5Jrm1NaAUrWogY5pRIS7CLzPY46jUzWVApVmJMUhr6pSKfK2qIUDPlgc3qeA1EDlVweCq7HOLupa5wPHoBDct3qDFfS1d+1h2oRUr9fl5h1RautHpP0bOlukviwzba/twDQ5z+fkFmJZlj/eU4r9hG11+/DeToPnOn9CwloheazZ0vf1uebWWjn37c+lz7ApYfXOvhGxZdO52aFlnQ63Gvrlvi7P09s2YJ9aNOKh2sgIX/O61tHwB0SqLwvwPuVs3mk1F2yEurLh85krsCI+AW+fOIQ7N70AL8cSa/mZLn967mJec7m++GS8c+5NCcI4XFgWFr8IVa316O6+sljFNg32a+YTFBQk0C/DrkpZj//+4C2Uqq8D8EUZxwX7mh4fvFeh+1VZkWVH/aXqdDehfOX4EozQr7Et6c9+q+c7HpvOtIBpAYgBC4IAAEAASURBVNMCpgVMC5gWMC1gWsC0gGmBz64FTPD309+2f4rgb0jQNH7wv29M6ddey2at9MXB97owNKz/Y7YX6qP7afC3trYWL730Eo4cOTLn79SpU2hpuf7nNfMpId/X/OVf/iXuueceWZheV1eH/Px8u1E///nP45FHHpFnC4WFc7+/z87OxosvvojNmzdj6dKlWLFiBTZt2oSUlBT1rLhWnvHZZpKeno4XXngB27dvR0ZGBpYvX46NGzdi2bJlIIDb1TXzq20hISH49re/jQ0bNsz5Ky4uvuprYcyb5friF7+InTt3KrVoN+TlWb46SnCKfosWLcKWLVvQ3t6OpqYm2+Kax6YFTAuYFjAt8Bm3AN9x3E7OBH9N8Pd26q9mWW+BBWYDOLQy1i3I0m6SxeeO2PU3PU0L3CwL6JfTVMDi5+L5+yjOHiA0WzqEjXljUNZdJmrWs4Wbzd+YF9UPbaFXwgAaPNHgD/10XW3TnU0hXIMOtuH18WzzhD5/q7aiajcL8GqbJ6Hf2eBawpGRExuuUmy1hcFtj23z4DFta89eVKHTSnT24nGOmw+kSZDXHsy7xSFl3mrR9vKnny20Qb8NShlSf2Kcx7pugXumBXglDHnvjjq88VaLgMBzqSEzPh3HGD/bbnTsl/xpRzsuDgUSPdXnxJULXJIJ//E+tAXkYUXURgGUOifLEa8g09aBGCzK6AcV8HiusOeSUo7tQsSiIkz7jsF5LELScHJuwucTszChFHU1vETFw8q2JrhMTGJ4YgKl7a1ih47xMawMDJkB/trax6j0aAtdL0zaAn//OERFZFiBYId1UUh390dPh0UR2k89MPIKCpVPZ+9R0JcGuqm02Ds2KtAj4WHbsc1+ZFRyZr+hIq89Z1suWxjZXhyjH+eN3JIzAh7q/sk21nMPoSsqT2Z4d2AicCn8FqxVEBAwNNCDOIcMVFUosGraAV6+/vIzXssJAev+wvm2r39CstbAoLEcqSs3o0aFd3e1QJw8l5ngoT6vpkCpiQFMhIUjK9wNF5uG0VQ+iJFx1W/GYhGX1o/Dh07YVdJ8yukF/Dz3e0iLd4V/mwLZFVDcqcDf5tEWtLVa+iLrSbVwKj+z/b18p9QXz6fkc+gurlPobB9Xir6Okj77LEGp1rYCJMa4oaFpFO2dVZb0I90wXD+KkYAX4TJ+XFRTOZY4/1MF1su/DDGBfogMWinKxK0dSiFYndeOyrCdnQNYlhIiMOS69GAcz+lGrYJx6Ri2RO2HezshMMYZK+Pc0NLjohQvhwWIzS3pFNVlL3WecHJVYx983J3gp34lzSMzoN+oABecr7Ckyzo7BYQiNu0+7FyioErFputx6unpiZ3pXhJfA3keg+4YVG1PR/iQ8C7VXOk41ggW9g534eXjJ0DFX/ZzQrNU8CYk569UJRmvTwGK/LS8VgWmH0FE1vPp5/4BeRcs94S6H0oGhj+0qz6nFxSwnnTarmwre2oQDGMc6xwDOg2eo5KnQqWlD3xVqdbGqDIxnf0FF6SOqdHxOFOUb4V1mRbLo/NlGnT6Wkyo94GH3fHh0RYZDxzbo9tjUfhyiYTT0O/uR8MVgBiKFt8SeA57YcXWPUqlValeV14ScG9pmFJfTfTGdAcERA/08kBvx1GB8ROTVDtX9qG1pVZUegmt19cMIzLOXYB52mLXnhA01ExfVU5Cv1RsJbi5LCEBJ0prlXrvEKjqTCh/0brHceyDMwIKOm8JBqH0rZv/BxYkbpJrKuu/NDoBcaERaFOK988npeJAdQHuT1yk2r5X2pUPHL6csAgXertkEUbnlJqP1RxcUNMgtiP4+5XUDCQsicfxombcf28HSiscMKLUgp9e9yzePftTufbufO7rMxYJGm3OdtR9V9vfeJ5+xmurMaw0hOEP47FNCTsaHftmeEQ8ahucxdYMRwVhqpzTEabU6eo+ofvpkhRv/L9fV1mT4/lRNVh1X5xU16espBQF6jpjuq8XmRkrMeyaDk93PyxI6gLnCDoq3bqqcc1r3IIn7sXkOdWP1FhqG2tHTHAsgnxCMFXfgt1KDbimpAAOgcGoU2GpvJxXXox4NZ/H9nfhmZ17rBCwtVDz2Nm17RmsS2nGRTUPGx379WSFCyq6LDC0tr3eMiyvBxzr+881gekMq7mkb7BXbEDbVat5y+g09Es/bUfjee5zsQQd4VTakvM00/brbrKqiUsAO38IFseFewucS5UY42IBgtOc09xU+fT9BOeGjtFhpC98BOXtXUhYsFrGDec2LgDJVvMh3YEzFhA6UE1zWvHbTvZXeXmGK2hXKcfTTY05qPsWy3iNjXDHgogJ5OaUWvvXVZGVB+9h2f84n+m68FgvitMP/mgn+tNW3O9zdsQldW80ofog3d8/9hxOKNVuOrYfxwHHF9tA92vb8SaBzT+mBUwLmBYwLWBawLSAaQHTAqYFTAt8Zi1ggr+f/qa91eDv4gVeOPYPi/AXd4fisHqu2H75K2FGy0z0qa/M1B81et3S/a+9GIj0Jeqf75vs3Nwc1aL1KRw9Yfkf/SYnDw3+Ekj9+te/jpycnDl/twr65TOBr371q0hQzwOpinv06FG89957GB4evqrKSUlJeOihh+Tcz372s6uemRkjsH6PPvqoiK+Ul6svNSqQmM9t/P2VcE5goAC9hJmNz90I9z7//PPg8+jq6mrk5uaivr5enltQ+TcrK0vAXKPSMJ8lESxmeQnm9vb22v1dvHhR/HUZqUD8hS98AVu3brWKKDEvDf7SFrQ5F1WzvJmZmbIIu6GhQSdhbk0LmBYwLWBa4E/AAnwWfjs5/fyfi2VmcT+67K9l9Lk17uto9vz0OW71eaPfde87qRhcYsWfdnrfuLXd57H+MZ7evxnbF3VBzK1pgc+SBfgy8ONwGjT6OPIy8/jTsgAh1w2Ba9WM72D9DD0tQNXY+UC/13qpTfU2DWLMZtnIPavQeLp4ttPX5b/liWdnAC86soYq+BKfP5abNyNGkEmHvVGFcJ3OtbbXCx/OlR4/R8/PPF/LEfqlM4KHOg7hSHtp2M5ztsc6vu2WD0W03W3PzXVsC2nOFdb23M1QQWeZv/bIP6CkKc/aV0qrLBCfMT/Wr+79Kw8yJhV8GaaUXgmwzAZXG+Mv9UmTcUZlPMKfTG/lMi8rGB2tAF5CoISKW50c5BPYgT3dONVYh/dP1uC+tekYCDwJj941ePnkewIMbr8zGK+82oAMpex7MKdIxl5D04jAtN2j9QhLVJCkUpP9bUGVKBwSLiJk6B8SJuAv4UPCLSxLW1sb/uahHaitaZyhuEv78Jr0rOc2mTsIjc7mOrtrBPg1tundXg/g2IXfCnBFwIrgb29vt6g3BlW64F/2FWJdhEUJNV1BkaUOTmiouzQD6NfXRCOgZsxjtvJof9vFAdp/ti3nDO1my2e6rR677vND73Qmjv7hvwTeYtueObIPT4xvxS9P/T8Zd3rsGVUaddrc6v6w7FtLQQXucPelytcBK+/YjY7mGmwYyEJfWImAit6xXgp8UlKjqUrFVqk3BnmOwqNhMSpaKuVBISaVenNjuYCJTNtYDx7Tcf7nnMd+2+nYhd6ey0DV9BRS0rxFsZcPHZu7GgRoYvsPD05iecaTCugtBtnUQQcPpcg5gr6+PokTHbIK3b2tCAtV4N1lKJfpd3dMoqF7FC5e5xWgO4Hs9X7wCV0lyq1pyzJRcLEINU09qGutQUDaqhkKkpbSAvdvjsfhC92iAkyQkCqNBLa273gWleWXpIwhauz4+jjjl/talZJxLWIT7kXXAAFgS90qqwatgNy6zUGiqqnT11uqDmtHKLpB0b5d9ZcEXtR2JOgaGByFoOS7JO8E9XCfQLqGfjW8Lul4pGJbhAJSFawYoPo3gTmCclT7JcxLxdyXTxyWsfdw4kL5pDxBRSp7c4xS8ZvjU0PEi+JK4eX5oBWo55hlOY0AnYYAOV40FE+AOzFqRCA+xuGn4AiyUWVUA+gsL8Ox79DxWsl5X9ebfk/EJgqgyv39Z47DUYGTCQkLZF7qHZhAbWuzhOEcU6Hq8fzCJYi68ynsdBoXCJp5214fjOM5v0ip5hrmV+aj41wsVHC0WqTQ3NIryrf5+eUybk4c+wOqOqcQ4TklYHdqkhuqarsF+uY86u2pQFQFk9Mxb0K/hELL3rd8mo+K2edODGBFtqecY/+fDM2Ek4J+aYPTuYckbodSn/V097DagyBh0fmT4DW9t68BLblt0r94Pb1z3Wbkl5ySsUGl39K6anlYruHed9SCi8LuTrHv/QqW9lNtXdzSJLB3qQKCd4RGol6NY9qf9y3BjmpMNah+rcDK2Oo70OXtCScvB5xTKiBj/c24NyIGrx94A17R4Qhw95R4UujLf9iGxvu2P78zBEVtDjPawnhex9W218cactd9jP5Ll20S0JdAupe3vxVMZ9x7VodZ4VPdj2hTvU9oc3jMEfmFanwY4GSdPsOyzZ5SCrP+PkplutfycuXlI+/izsVRKK8+opSQLcqrHHehESHoHRxQ140uePeGIGzh/XAJycTSCA+MDSUhLcEXvup8/eQE9uXlKrA1AMcqKmUscpzxmhyWfD+6p2Ls3hdpO8y2JRBuhH5pr2XJ3njt90rp13lYVM1ZJ10/nQ7twPHDMtAxnbu2eci1nIsjJoYL8OKup+3CyFys4JoSh+GWq+9XjDbV466moRjV6p5CO2MY7cdtypKv4fCpdxDmF4dAvzGrqjjhaifnVrhPZCE63EnuIR5Rc1ezSwAyArzQPjSGt9/7BSLC4pQitz9G1dD7yo57Jelaz2iBw13cKkVVnhAyw3C+ns2xH/FaNNJ75X/vsd4Ba9+NWrwOw47hM+Yxe2nR7rxW8f6fSr+LXvwbDFzKlTFOKPmxDVtFyZd24rhjvnSMx5djdPQ7rxTH6cc+rF/CcfEA4zAu7cl9PkjUNpfI5h/TAqYFTAuYFjAtYFrAtIBpAdMCpgU+sxYwwd9Pf9PeSvCX0O+bf5FgNcKjqwLw4wOWhbhWT7XzcYK/SQkO+MZfxxqzv6n7C1WdPzzahe6rH0XccD4a/CVI+pvf/OaG0/soCfD//L/9279FdHS0KOn+8z//s8DH9qBfPrP40pe+JODuvn37UFJSMmuWUVFRAtXyuezrr7+OX/3qV6A68PHjxyX9tLQ0ea7A5w5aNZgALwFkfqXxwIEDeOWVV0AouqCgAMeOHZMyRkREgADw6dOnrXlr8Jdhf/jDH0oezMf2p595MCKB3wceeEDqQn++J/Lz8xPIWIO/DEeQmOlwoXhycrKoAxOkmgOmYjTTmRYwLWBawLTAZ8gCvFbdTs4Ef28cAjbB39upx5tlvSUWMH6m+XozmA00ut50blZ4TuK2L6uNaROC0C9Djf7m/qfPAgS++ONn4z+K09DGbHFtoV97arH8p9geqDBbmnP5+yvuY/XDV8O/yU8lyufCdVy+jGfZ+dOwg97qMMYtz91she/rhQ9ZHg08GsvGfarNGqEp2/P6mNAhf4S6tLqZPnezthpo5EOFa/WPm5UnAfazgzlzzkvzzYtzV2RgtCi8Ms6ype4SlRCu0f4a5NAAN8EyDd1puNNenoSCQyLj8XbOLwUUu7t9ISaTiwSSPHX2ylMyrfzKNBb8+V8pud9ErBvsxgIFnBGmI5BboIDBzsp2bIqKFZB2zLNaIN/hDsvnyqm811vbgpOlbaIE7OvrjPgkL+krBIvCwu/B5EgNitMiET1VjWy3WES6uKFuzKJyF6NArEPBQfCOjcPk6IR8bp3l4TUpYlOVfMadx9dyetwTan370Ev486Ur1OeqKkXplOAvf6+dO4k4BTf6uLohfNU4MqfjRQmz1EspVLY1zsjik7omch6gQqC96999X/omKhv91afG42SMsZ0JUi7O2oifvftdASsXDUfDM6lboF2t0hgWEY+4xRmgmi9hsziPFowt9EbXuw2IUVDahbOlGFIKoTzH9Ai3dyhFXrqs5T4ozOuH2/A4UqOUKnFet3Uup805t2qIkeEJtJ8qPMJdq+P8TzXluAUKpGy8AlQxwKIlqhztTnByGEWsgiiHB13U3BEo0CjbgGMgLTpQqS8OKxXWKVH6HRtxV7BlidiprmFY7gX4kJSAbphXm4DsiyOVHccnEODsgYFRpXIxHoGtG2tx7IRS4wzzErBMtznnk2YFDdPmHJuF1X0z5hU9jxH61c47wFmpL1g+a8bxSXiuqvaSlLt34IqCMMPbXqPoR4DOL0jBYZfVl7sGHKyAMc9nr/JHdpa/xCXky7zvWR2ADwzjl/ZP8vDC2aE+nK6rQZtS8yDkS3VfwopaHZNjOVapb1P1lecv9HXj0kCvAJ6nWxqRFhQi0C/D8Pd/83JESeFcbqsV+mWZ2BZ6/uGx0RmV0KecfFFQUSWnGYfQL9Wqq48fsEahnWtbLGHoyWufnssJVVKB+Cf55wVq47WU97dUS31b+R3NK0Z+dQU2pi8T9VQqHRe1t6BsYhQlhaewOjtdqd4moLe/H6NK0VbPozpzfR2mP+E643WEfuz7DNPWNqBgTS+ELtsjY4Pjg/NLdHI6Ss4Xwd91DA6bI0V5l31n3ZZA9eDcAu0xL0K9waHqSwMK+g1S8+LwqFKxVv2bfTVtmVLNKFf5BDkhLqQXof6OqKrp10UEx3pC+mo1tjfJj/O9lFc93+gb6pW++sSuMJTWjKOw7Ix1gRFtyDIGxyRLmVerBRc1aq7dGRYl8zeBcALU+86fFhvfGR4tICqVf9kmHo6D2LR+tZr7m8C4sU4rEL42GXWdtXD2jkNj+RkJz/Yo6LLAxEb76QrotuRx2II9KK/KkzJr29MGtu1ie2zsa+sD1yF++x0YGOqR+vH6dvbDP+jsJC2tOKs9WR8NS9KPsCsXE3BesbcgS+fv763mh8EhvF1UJHX9+ycfRO9QN44XVosi8/bBLLRuy0DDoWI4+IyjVl0jl2c+iYPv/09E9E6qeIdR1X5JwFn2TarQUrG2ach1BnQaffcylBw7eBX0a1S413UxbnlvNTHZjOXbn0JfW530J5ad9qpQiwLo9KIC9ksCr5vX7hZFXJ6jHWxde3+wXANoG85fR5WqtnbGxXVMN1O9y0uP9pC8OCfpPKMjVsniGaNKvr6O6fvB1BilhD7sg/GJYRjT1QvCBkeVIoxh/iSkm5ywDicK9qJFKf6me/ogf3gQIZ4u6BhwxOHTe6WYnH+TQwIx4RSKCQ9fhHs64mev/wQ1VQVID3xY2oNhZoN+OQ+khGWje6QZj9/hK0C1VpDW9xbMiNdHvXghJCpebKbtZNyyf61akCrK29yvef9dhN2ZhsW909iUtU6CRqpxmFNaZL1+sb92dnZak3ls4zZsW5qFDxU0zvLpPsvxFrw5FWHrUtF+vlL6uO67HF/2xpY1UXPHtIBpAdMCpgVMC5gWMC1gWsC0gGmB294CJvj76W/CWwX+2kK/2hL2VH8/TvD3qUd9kJ6mVBtuoRsZGcXZXMuz6puZzacB/F27di3Wr18vC4F/8IMfoKNDfWJsFrdq1Sps2bJFwvz85z+3fmXIXnCq6BKU5cJkArzGr7Hp95YZGRnybJ9gLd3KlSuxYsUKDA0NgWrC+otEPMf3FVTj3ayUfX18fPDuu+9a0+SzCvq3trYKVMzw13K0PaFkAsysC1V9qWZsVPw1plFaWgo39X6HYeLi4nDkyBFr/sZw5r5pAdMCpgVMC3z2LMBn57eTu93AX8fbybhmWU0LfBIWeGTzM/PKli8Ub7UjsHa7ONqDLziNL+vtlZ0rAKmi9FHcrbxA8KXrrUz/o9TXjAN0Xqy2moFtNJcjeMnfbI5Q2+9+8k9XnS5/7QrExJPMR+fFvkq1Q24JCxDMsXU8x379Sfefc+d/YVs0Of7hyzV2/WfzpJ0IxNERYvsoznZ+ZLtwfjh6sVVsq+1KO9uG9feLvi5bztXmT0Y+KrDjgsxsu9XQ9dQnCb7M5Ti//ebDK3YmjEuQMGJjGOzZv2IeSsvG/Ng/qQhLx7ivjvwY7e1LYYR+jeHZHy/9n+8g6thegQMJKxESpFJkZY0rXBWEJwqFCq5jP2i8DBd959ev4OWDv0epAu42eSfBtTgI7YcsynVMPygzAWNO5zCiJFsfmwqx5u+hVmizr2v3nAJ+feL8RPVS+3H727dajIfWfVt788QXfJ6R/pZ76A2BllkHOqqcsuynM5fLMSFjKpsy7RNRyRiPWIHugrNyTv9he3/cjvApx0mQv4IWH4kG1ZiNjuq8dGxX2/mHIBJtUnT2CI53nUBJgeVT9Dr++IhSja2YQI+CQ+kqa7vQebobSxQc6+hlUV+WE3b+nPigS4DGTgVD5pbPTJdtyL7MMNr94Df/ZJ336KfnMweXZtRXT8v4JRCpHeMSVOpTMBrLzQePHN9Gx2NCzFQbYH78cbxTPZWfZF+zOAAcmy4L4nGpcRy7Hw2XNPjp+Ji2zXB1WYFFyb34t5+3S7KEfOk4l2jHtAmnxUatkfR5Tpddh9HbYD/3GTbmGGP69hzblS48cOY/ppEJj1uVtxnmya3+VmCawFkvMqz9Py1lFb79uXSlemu55zHOdwR1twWEIC4swpo9FXyN7rs5J8Ef/blN87DYn8drwqNwTI0VfY7nad8vb1tvTcJoJ3rqY72lX+8SN1Cdk9e5ppZ8eonT17rmw7+XeCw77co8tKPdOZdvXWK57jpGx0l5+Jl7/rTjWP7GimwZ399YmY2phlpR9uV4piP89sKOLajOKRU14EcVOPeV1IwZ/ZHhmJd27G/6WF+vdRixc+RD1rmU/hx//DFez5greN0P8ZqWOhnHAcOyP4c6K0Vt1fYhse7g/wWMFxG6Auc+dLfaIGuxr8yNhOjZDznW3d8qtQKGHN93P/vXTBL1bUp1V9mO0P9/v92KjLTHsH7N16x1YBiWz2MgVvLqjV1hnWtr1fxNoLP6whkGQ72Lq8zz8UviJQzt90R0Br7zyzdljuS8eSKtHT977Z9kbik/+QsZd1zsoedXtqW2n73xwj5BRVbd3jos7aCd7kc6vj7WW4YLe+xOWfDAOa4458iMNiEoa8/pPJkubcs5Ul9fdTl0PLY18yN0TrCcP+1oj1ffOyaHnaqrfbfy+0jtLYBj5BDilML21x/ehayQRoGCOf8SUqYz3ve8+v474qf/UG284YAFrmXeBIO1I0BM9V469n/amy4rwUv2J4ZyFOQ7JvaIDx6TdpYA6o+ebxhHj50PTv4Ov/z9/5Ug+tppe7/jv9WiFvTlp/5BwhHKpboyf71jd4kfF2/Q8T5Cz0V6y/I6rGsQmPfXv2qScMY/vB+kPRw9VmJo2HK9uHBpocwZOpxuf33MuhAszs2zLCRhn+FcxbqNjo8hccLyIox5y0Kl9npkJ3ojP+89vJ3gLH2O4yk04aBO0ro19i097p2eTpHzvzli6ZuvHrDc0/M6x/COjg5SP51Ie2ON3p2xZT1WRN6LfHWe/YzlZvxN1WOIT00H75te/WCvUhMPlrmJ/ZTnWVaj031G+zMcy6r7dfl/fXBVHOanIWBjWua+aQHTAqYFTAuYFjAtYFrAtIBpAdMCpgVMC9z+FvjaXSFXVeKf97eiqOLKM5arAnwMHuvXzf2u7WYU4ePI42aU83rT4DPxe+65R6K98847c0K/fD5w//33S9i33nprBpRrL9+EBPVeRj1LOHnypF1AWC8+1s9FmAafYezfvx+vvvqqVaDBmHZXl+WZDp99cIHyjbiDBw/i29/+Nt5///15P8vYu3cvenp6EBwcjNWrV99I9mZc0wKmBUwLmBYwLWBa4LIFnNTW4fJPG4XHdMat7b6OM5e/Mcz17JuKvxb7m38/JRYorLk075LcrJd0+kU8MzYqRsV5xIiC37wLNEtA/hNgT5GULyxvVh34TwNXId5KpxWorjcP1tNW2YzwkRFg4D88xuPrzeNPKTz7061QpprN/k9kfxvpMZtQ23tBXrLbC8c2rqnLmaFy+FHa5Okt92NheDzOFF+UF/UBq/xQfbJQktLKmrbpEuShqp+9/hnkG4o/2/3XVjDMNq69Yypvtg9NiwKbvfNGP9t+bDxn3L/eNktK3IS4QAX9jocje92oXeVLnT6BFFuFYts20gqgjKPVzwhFUV3QNuzIaB/802MRfdcydF2q0dnMumXas81lVEDlTyu92SbCcuv249z7y9f32ga55jFVJgdqBwUKX3nnbukLs5XnmonZBKCq6Oe2P4sJtzhr39ZqdgxKJUs6lx27Ed3SjIDkCMRMuSJcqYPCswbxQ1440duJ6o5W/NW9j2Kw27KKn0qGf3P/E8itLgM/Gb8oNQ6vnc0RtV+COA/4RcEx2BuDw1OiPhrwhfuwsqFPPjVP5d0RpQSarRQoCRn3Zi9G/eHTUo5r/bHtJww/mrAABcV75VrEvM9FReLUhRxR+OV+QEsffLc6YbVLC94tUsqbI73w8vPHVHCAtf4639LRcrvjUJ+f79bYfrZjjNc641jvUGKf0b7RSt02DPV57moeqpQ+1eNRgtiwlQgYTsWB116SrAlTso8QAI509sfF84fQ2lYxa7Gy7rofna59KMs/hVUrfORz9VTHPZFfiPqa4WtevxmGEHfaggl4eTtZ1YCZIYE6Yz3oZ1T75MrGpEVuamw5idpv9g7VX46dE1By3a6nxPZUEdD24RzzUFwSGqYmJB3aiYDv4uzHUZF/DktTvNHWOS7XjuzlnriU0wGP/igU15zHQHcxBvrGRGW1q91RqfiOocO1DKMDTRgZW2a1kS5TuCdEJZNQMe9hqOyr+1akUuPt6h2ROYEKxGwfXdchBarTsaysK4E2wnBUh1282MsK9DIM06Z/pLLbgniqOQejTylXcr7RziPYAYdOXIFR8yq6rXMNAb2L+e8gLN5R5k8Cgnco1ctgRydR+/Vzcxdl3N7BAQFnf3HpbZ2sbKnMyvHAH8ecvwpPUJYKwYQcCXfyR0dQUCt9xoUHIyMhTdRKk5etxVBPh7Wf6Ps9bjlvTzv0oaT8Ahqaqqzl1v1bzy08pq14zTf2D+ZLuxMqLKw7KvZepP6VpOIvVYtZHtb55ROHsVmBvFTxTpeFCL0gIOw7OiIqxfyHcZVS+f7xH/ZK3LeL8xCj4ECqH5cP9l+VJ/PVjuOUbUun68Yx5qSUwSuKrzx81nO8jsf253VnyslD0mcdOK/Qbd/xLFqa1Jh0Tkddc5UoW19SiufRPg6oqalV6tZpWJDaj44af7z7Ya3EYTlom5ZjrVj49EPw8vUXe3Ixw6WTh+TaQHsSII51sIDiweH+iA88iPyymS95AgPipY9luUyIam2rk4KKlV1LlLI5VaIzl6cgbcJJ7FM3MqiA4k48GJuIN1obZGxu37QSr508g1CvDGtfZX2p7rEqORUZSkE8sKd7hm2/8Pi3rJCmVEj9MSqsMj6v28b7PvYLfcxxSfszHJ3xmt5SkYfS88flvFYu5+KIyLDNmJqeQm9fhcQzxqE9X/hyFE6c7pT09NiWg8t/UmPjcY8aI2XNDfK/R9XIkNR/TUi4jJk+tUjFzctTykIotnb/f6pxk4bjjUo5XPUvB59Q+HsEC8y5OMRLxktY6haxWYNaIEMQfnnKMwgNyYOTcysSQ/ww5BSiVPQLBdLl/MA257WUQKtW6V4YsQxPKPUS9vfM5QvQH78HVYN9KC3Ixa5d34TXVB9CRvpxMKdohnKuzDdqEcB9qzfI2FkfEATWiTZ+Zs/X8d7RX6hPI7qpOeq81QwEZwsPl8nCoyP7LIAyVcpbW5Ta7lg0qlpzlALyAHbd7THrPRzVhruUGjzjDQxPWtNm+25f6SuqwCGeTghOWIvU+AwkhdThbEEpMuP7rIrBuv11ZNZFqwnTNoOLVmC3q5Mo99+RmSVblt1n8R70tEC1YbFSZlYq3artzrz5R1k809k5jKrGK+Nap81ysa/xurMjczVSo+NRevCI1NM4P7Ev8jjmwS+jSy0QsqfertPU27VhkTjXeh73RsSI7Xk9W6zGy3Rfr/oaQorA4tPqPiTSc7v8P6L7LOcgnTdtQVWd02WFMmYYhm2or7WdxXUyD1wsz5GFObzeMT7D0NnaUpfN3JoWMC1gWsC0gGkB0wKmBUwLmBYwLXD7W8BU/P30t+GtUPz99xfisT75ipACrUDo95WDFpEDW6t8XIq/IUHTeP6LV8QIbMtxs479fF2w9+0OtZjY8vzuZqVrT/GXUClVb/kemAts+SzsVjnms27dOoFZf/GLX8yZ11133YXMzExUVVXhjTfeuGaRTp06hQMHDoBKufbc8uXLkZqaqp491eL0acs7GSr2MnxLi3rQYsctWLAA2dnZGBgYwB//+EdrCHuKv3wuR5Xh2ezX3Nxsfc7BhFiWuRR/GYZp8bdkyRJ5pkPVX9OZFjAtYFrAtMBn3wJ8nn87OT6fp+O1bhb3o8v+04atcV9Hs+enz3Grzxv9rnvf8bpjmBFMC3zGLECFstnctdQCk5/dYo2qX/hZPW7SDhWjtPtl0+t694a2/EdHqzQaFY1vZh2Yx6fVsZ5aeUmXUdtDH9srv4YYdBhze/MswJf2RkcISSua8Z9Lo/vvU/8T/LHNbNtNh5tvX75Wm776wVtK0estSVarc1HpVzsCRLYutasByWufEW9dr5jQODnu7GuzDX7NYypvErydj5vNHrZxWZf52ohxqa5Hpbfo5FJE2SiY2qZ9vaq29saabZpUeh5u7bH1nvWYdbPtN7MGtjlBCJOwtd+kBeKyOT3vQ6o1asD4emxtzIBqfbaO/UGrHXKMjLgPzQhC0K3y9VdFaTO6exL/UVeBN08fEaDxve52mfsIykxWlIBKdFTbpKN63Zfv2CUPwhiPoGFcaNRlxcheTNV1CYBERdKL3/0ZTowMy49KpXsUQEbol/t9VTPV7pi2rSoh/WydDlNRvc96iuql4Ws3yjH3fZQAYUTgRvgXrRcV1a7uWlCVeXtWLcab/zAjH6a3yjsLN0Mp39h+HGNa/ZQF0/2McwnBxhUJC7FxcbZAS5Fe/dZ5LKlggahthkTFSXzOHewjjk0/E1VIx9D8WcckFSLp2ip/J9s19zwuW/7huNRlsHrOscOxtLHuuRlKtwzOOWGudHZmPSRx2p1DJHWWnS5QPas+vf9XAtnxmPYhJPfCXQ+I0rQe30yfSsE6XknVmKicLki4V9qSeWdtmBCIjqrEvDfTyqsr1ANxqvuGKtVWzi8Myx/bZaB7AhfKLbAkFYhpK6oHa8VMgr50S+NXIn8iTuKwLPo8z0UkL+VGxgi3BNXsqWrT/1w1lYzbRLGVYY1OKzTr+yqOT60avi77qAQN8P6ygIGE2rTTKr36ONTXcr3gMfsUf1wQphV/CcpSNZfxNPS74gEnCafVQXVa8VE9iO61zJ1UWdVzI4FWo6NdaRf+tKMt9fGubc8IoMbjdVsCrX3F9ho6MNiMiEWbrOAt5wSWn8CfrjMVa+nPOYNOl4/HDoHBcszwx3ta5TzrSVVb3rdx0ZqtI8jJ/kA13dhHHsK2RS6iQEqAl/2N9eYDBS6ScFYAaN3pmhlJsM9yPC5zy5T5YnSsQxbdsY9UBx4Tm9E+7F/xpdvQfLRVxgLLk+IXJ34bnddImuz7tLG2C68n+/79e1IOPY+wTLw3eOvkr/Gf7/1IwoZ55Ynyb8QdD0g6+gEI50PC3rTX3z/5oIwvgqosM/3iQkOkX3Cf887fKSVl7nOOfz5JPfRvaxeg9FLBryVPJn7H4y9Kn+d14f/b97r0I9aFNmSfvVBUI2WY7Q/HNH+sjwYU2S90/ZgOHcsY4H8FHqVt6HS45dEW9ViCtSUVh+S6FpPgIPEYTqezY5uPKNTTz55z8fVGp4JiD+bnSJ1pr+V+gdY+yOte39iINWrx4f+UfacFKZju6sBbDTUSl54C1quxGRkWjwbvg2I7XofdunPA/8c4L/BH9fIFamzR9SuYlk7fs2ronmOmtqNK+vlhBEtb7PRqxAtpaRK+pqtWxoUcqD9UrycAq93TWyxKMRszEqSNtN2p3Ew3oRT6OU60owovHfun0fF6RQXjuDXbrdcuXsdZV7q/f/QFGR9GZWN+opEK1/oeZHW6p1UduKM3GO3lb4gCtFYKpnKxdilJK0XhVx/rrW7/EQWtc0zz+FSYBXDlHL7Rwwn5DUeRHr0RrLu2I/sH7aL7jU6PW+3Hvsb7Gf5qW5sRsnmDNRjHkr4OVb3+stWfdjFey60nLu9QlZh9j+OJ13WWmXNYwrLVorYdF5SMmAg3/CHvB1IO9leWR+fFZDQAzPHFcwzDH8vEMcrtH8/9TsZmfFOEtT4MwzHFLT9/aTrTAqYFTAuYFjAtYFrAtIBpAdMCpgVMC5gW+PRaYPGCK//Lz1XK64V+50rrZp+Libb8f36z07WX3q3Mi4tp9+zZgzNnziAvLw+vv/46Dh06hPLycoFsU1JS7BXphv2io6MljQsXLsyp4MvnmgR/6eYD/UrAOf4QSNq6dauEoCLwfFxUVBSeeuopCUqVXnuOzyJ2796N733ve/j+97+PH/7wh/jWt74lsLC98B/F79y5cxItPDxcntd+lDTMOKYFTAuYFjAtYFrAtMAVC/BuzuHyT/vymM64td3XcebyN4a5nv0XLdmbf00LfDwWiFDKoUbFNmOuDXFKtUu9oJzNjVa0ywt7vpjTLx9nC/tJ+hNiIxxkdCwzXzpej6KxMf5H3Sfs8Gmwl34BSxvM19lTSZ5v3M9yOL7Yvh472rOFbZ+goht/hGf4D+ytGl8sO/MgvHKtOvA8lVw3rHoRlQoCEtVA9anqiaE+68t91o0gRmHvFLrqL1nLTWVIOo5FOtvxKJ5z/GF+N9Np6OB606RK2ulz8wdw55s+5wW2MeGI2VYP91XYX6E8Wx6ztadRRX22uGyfG5kbIzaGwX9iEilRjfNSlputHNvvDEZS412zKr1zjLBN2J7sw5FB0cg/f2WuLxwewI7li5EaE4GdgdGiLurtsxFBE5ZPeO/edq+ocRLMS1dpUBWRioW8aaOL9XAXFVE/9bCH8NRXUjPkPJUS65WKHQG+BduH8f0/5INKlMMeDrh4+B0QXhuoLrEkov7Odo1lAJad6nc6zJ/f93UZHwR3F6zKxEBBnvoUerz8SguPytjTYTlvnDnXi7J6H6UY2o+upamI3XEfBhvKUVNyAk8+pda3JRTh+HnL+LMW6Dp3uAhoqU+atR2o1snPwMd6xKKsu0xSo/09U7IQ5+ooaoV59UdQotSJ6xuLEBIZj2MX92HZt5ZiotIDk337kNd6Afcs8xHYK0E9ID6plGIJGj7h9Wc43j3zQZ1vtJuo8w4PuqCpplwUji+ctazyJyBb1VguZVixdNMMZU56EkazVci0TV9/0r5jqEPSsfeH44Ft5Tbejx3PfguVl04JhDkJVwmuASceEKb6zVv/JeCScRxSMZiK2ARHayoHpM11WzJcou80Pijsl/5A9Vh9nxI1rZTWlSppR2exnGNY/gimltQNW4vLtJt61LmBEatCb3u3BQpmevp+jp+dfz/XUtegUFfUlVVZ07Dd0f1T+xOOy87ynzGutY1ZHua/PKUfVPul3fV8qbdsozcPvS6fj7800GtV7M3vbNdZiKJ9mF88sgMnRF3ytXMnBdKjeu4upd5d2hMNrQicvvB5LPXqxER0P0oKJ/Dq4f1WYI7j2s9tEf7Xu3sF2mUb8rrlOhKJY0ox1OgIxeYUtwm0O9BZK6dYF+3Kqi5Z50QqR+trslZsZzguFohNiUGi3zScfTbAa+NaHDi8F+u9fRHr7CLwclxoBNLUeH+ttEDVKVZUji/0diG3uVEUbalsSvVjDA8h1t1blGx3KRVwqqXuP52DPfELrCrSumz1LcWiqFFXlIPlztVo7B3H+eJyODpNYGnqWhkT7J9sk4wkD+QW5oBjmurv2nGMOsQF4sJkERZkrMXh/S/BxWMFUO8LH/cO9A6MS9/VKuKEFnvbmxTYWYmz7TnWtPRiD+N40OqeOi9uaT/6Mxx/VXUWMFXPmzoOzy1Z7ITw6RCl3Htatf8CEEhkXyCIeDS/WPrGmbEgvHX8LXDOD1WQdLKXj9g2IykOOYEj8F/ii/CWbvSOu4rqMMvJMfT5R78J2o+On9gjLB0VmYHlGWVwfeAJtBzPlfHKNjc6QtAcb1T8sHWsG++rnv9COKLcHHFRQZ0cy9k7HseIUnam0m9TeRGS0v4Cf3z7oET/9ufSlaK2Nw6ftECrHEs1bYNIfioRAxe64KygUCreG50uw9ToGB5cswklqk453R1YqeBxqkkXjw4hJNQfQSNT6HaYlvqu9FwBx1AXxMcnyTy9Ly9X/DnO3805JbYMUOr1XdMX8FDsbgQ7J6M/vwvvljXKXJq14hmsXlIKZ1XtYE9n+Cj1Wzoq5Y75dmBM9T0Cv95e/vDx9kd3WrCCizuROTmM+MSlOFp0Sl03GxDqOYxj6gUH4VZec7VjOnQE+n0VUFw/OSFKxLyv5I/hCfcT3BV14fTl1vhGVWadHtvTawpYnz2KD945B4dhb1R2B6OhtkCu7Qx3tPCcZc5VgC3h8qquaqW8PI571KdHudCLc9eaRY/I+CcInJvfjsZ2y73zvXdb5kJdbqbHcmiFXx5rlxoQKKD1SmdHLHz0zxDX34GYwWkMIULmStaP9Rqd7JR5jPOXto0xfZ3eXPfu/ZXVOphcpziOOGbZ7/W1+3z5YTRXFUn7WwNf3mHeGYnJSPJbhn858b6qT5304UjVt1imdC9vOKr9vl5fdVwh91/sQ8yH5dLzIv2CgoJANXze3/I8f3S81+W44L0D/bSiM8elVs9nuFv99RzmYTrTAqYFTAuYFjAtYFrAtIBpAdMCpgU+fguYir8fv82vN8f5KP4+p/53funJaAyp5yMXKmeKcxjzY7jHVwcaveZU+tUBPy7F35SFTrhTPa/9ONyJUz3qC3nqYcVNdFrxl1Drjh3qeaif34zUKQQQExODxx9/XFRuz5+/8gWlGQE/4sHGjRsREREhwDGVd2dzDz/8MBISEpCTk4PDhw9bg33nO98RgJeKvXwuMB9HyPmLX/wi4tSXpqge/Nvf/nbWaIsWLcIzzzwD2umee+6Bp6cnqLK7d+/eGXG04i/VkqkKTACYi635fCMwMBAZGRkICwsDAefZ3HwUfxmXC57vuOMOSZv2oPqw6UwLmBYwLWBa4LNtAV5Pbid3uyn+muDv7dS7zLLeEgto6MRe4hoSsXeOfrwJ5wtu/ZJbg6GJSj1JfavTCpnMFp/+GnibK8yNnrMHGc7nHwi+kOQLTDodnsf6peVHKRdtxXT54/4n6VgX/aJ2tnIQPtN95HrKy7R1f5gtbdP/igVmsy372mznrsS+sT22k/HTvNdKTX96m5+srq8skZf3hHT4uWqCKVRne+udX9tNhpAeFVtvdBzZTfyyJ6GGuuF6u0EI5BFa1OPZbqA5PAPSVs1rXpsjCbundBvPBv3ajfQRPKm++cvXZz7Q+AjJWKNo0E/blSc4p/su90bNiXZUKFVT9g3Od5xraHdjWGtCs+wQuNkVes9VIKhtcOYhP0xIHk/sCsPCrX+NhtILqGztlN/B8hIQ9B1vOqfAOjdRsaPaIZVECf3W9fehp6MNcUrdjmqivWOj4sd9gniE85gGw8X5+MJvahLhy4bUPOcsYBDrSMCKUHDT2tVoPWmB1Tes8Edd8xW1RXtlp58GsvX1ivMuP08f7peB08d/YVVP5pzs6e4HAljFpYek3ivv2I3NEy7wqatBaGkJHKdbsT7zcfz0zaNo6VafI1eK2Xoet81/PscEBI2QIONwjOlxRrjquae9cH66HpNIxb79bwh4yn5N0NLL1x8xIfE48cq7cBnzQ2VnvXxOvbbeAqNR0ZCOirKEchmHIGJ0ZD1GxsNQV2lRCtfj1mOqVYGIFgguMSzQ+ll5DX6xLXTY0fEO675kYucP69E70WfnjMWLoO7y1X4oyutF5hIf+EQqxcP8M3IvwDoyL+bJh4Ocs1n2hvJ8iaz9eNCn1gwsWrEeBeeqpN0sqVv+Eqi9MBGAgcZOAexCozvR3DiI6BB3VPYNSx78J4t5ET4j8K7BVAKAwQrgJYhIuMtz0gJqEtbkuOPYMDojlDY8eOUc68C5Wc9HjKPjUnGS8BnbyviZeJbl+GkLQKrLE6tUjAnKakjYT40Rd9dVAre5ul+SNP7moR04XVqJh9fdAQfVPzTgRni2cKhIAdAHBfLl2OMYJRjMH6H8yZEaK7RHQJgQcIy6/uRXNiDDJ0LGcFSqI/54PF9AOgJsje2ViMu+Cwdee0nGgrGPsJ6EYunSk3qlfHJg+BMV4IIFMR64Z02AgJz6lPF+kAqieVV1SHPxweu5b6P43BFEZa5Bh4LtCKkOYwpF1aocav443tQgkGWZUi1lG1GhlXML68h0WG/+ApMWIkZBloReOSfxvO1CHX0fd//OIPzh/Q6MTlv6IfvKhtRNKG+yAOMsM9uQdc/tmvmAmtdF/ggGrrxzN4IqJzASdBHhnn0Yc1cQZMZqqRv74N/E/iV+X/ArBbI+gdKLp61AobaJ3hptbLzXn+/1n3FYN2eHMbiOeyAhdSkOuY+ip6kdzaOWMcHrybGco1a4n/czyYti4ODngfuyV6J3pBytDTFYFXEf9n9wCKvW+6Cr3RFx0dkyL070vCqQJu+BaNfWtgp4+TugqqQGgV0lGBzyQGPdmIw7loX1Jyx88NB7Uk1dRmM/4IktGR547fct0lc4DtxDl6Ot4k2ExK4V9eO/S/wayt2bUFl+SdKhirbug7xOv3O0XxRSBkoGBTL1881Q91czP6fE8a4dx09WYIhAv/vbBtTWV/oUhsaQufou7D/7ocxNz+zehikFcRKmb1ELsthGMk/HJQlMTXXXYwquPVHSJpAt1ZXZd6kq/Z6C5bkIK79sUPoR5xECyWWXoej0uLWiFHzk1F4sCdmEEK8OrPcMU0V0kT5MiLenrgEOS9bDJWyx9Dddfr2lrTjHsJ9znLCcBGK5yMZfwaZ0hPtZX8KpVLglJEwQnHE4f3CO2LRqvYQZHunF1sXL4DweioK6KrR3VmF5zAjG/FaCgL8o+6t8dNzamkacqLbYOdg1Bq+/XSEL1v79jy9J3pz79JzINi8uHRAbpsW7ik0YiPe5XGhBx/kxMeZBmQ9XL96O/fnHJC9eIzL8fPHjfb+Rvht99zKkN/Sqe5BW5DXUwGN1GpKcvKUOxrEjiV7+w/w5xm3Hk+2x7psc22zvyr5KuXYzLn+2jmFySoswlJ2CIwfeFfBWj+W0uERkqMUXhH7ZJrQ/xxzhXObDsnIcdXZ2yj792b84brjlOb7YYr70Yxz68zjm0WxwQTFfqml/njOdaQHTAqYFTAuYFjAtYFrAtIBpAdMCn00LmODvp79drwX+UumX0C/dOvW1stngX0K/X7+HzweuuH/e34pXDl4RAbhyZubexwX+JsQ5fmzg7/sfdt8y8JfPt/h+6fe//z1eeeUVUao9fvy4/N9NIJX/l2/ZskUA3bq6upnGvoEjwsY+Pj4C83Z02BfWIJT85JNPynOVf/3Xf8Xw8JVF9g899JDAuO+99548N5hPUR588EGsXbtWnkn8y7/8izxLmC1eYmKigMV8Tk8bsYwffvih9atbOp4Gf7nQ/+2338ZPf/pTUUw+ePAgurq6sHjxYgGo29vVovBG+4Jp8wV/meeyZcvg7++P4uJitLbO/IKVLpO5NS1gWsC0gGmBz44F+I7pdnJ8hk/X3Dzz3ZShDj+6vK/eYorj1rh/2duunz7HrY5j9LvufRP8vW6TmRFMC9i3gH5Jx7PdSj3pWtCwTuWTfqmnX2bq8hi3fBHJ8/xnaXR0VE6xntfj7KXPOn/S9WYddN3mqpMRFpvt5bNOywg4GftDUGYChltuvkrq9bTDZyWsvf40V93majMdj31xrj6gw+mt7hM6joYg3D0CpV9TgY+OZTX2CR4fvXhIzt1KKJwQn62aoWTKMvn5WwFK7Xc92/nOa/bSJIxKYEY7DXrq42ttH9n8jFVx8lphNRhoG06rbtr62zv2CA/FxMCV8tqG4Q3qRrfdAoSOhbWIemta+IM4W3gSiv+UPqX7BudS/ugIl2nlOds07R3bqrPaC6P9WCbmQzsTumPfdlCAylhfLx5JXIielkYBfn+Sf17guu/mWJREAxRcl+bqhoHMTkz1b8WHVUetYB7hu7r+XiR5eMFf7RPs3atUZ2O8fPGbk9VYo0ClrUkPKvXDYNTvysTvfvMWHNyDRPGX9czNsSjTztV+VAheODWMvqEeuHu5CezG8UXA99z5V3X1ZLt5RQuGJlbi6MkfST+nEm9PVQ3+u/KkAEUEoNx9B/G7U2ckPFVX9ZidkdA8DowLP2YLzjCEwdi3uvK6rTAX4V3CgwePvobWihr0ttaAyt8sz4pFXogIewSLku8RSIt+hIcJadGx7dhPqLI51K9UOJemY7jVAv/yvIZ+CX7tO3OMXgKBEVTqyi+z9jWOg4v53QJiZa8bnQGsSqRZ/hCkdYS/9B/OW5VlfSgtHADhrNqcdgw2jwkg6OcbjT2bgwTYY79bttRdoLXh7mYpA/uj8bPnj4XtweGSP8oDTuNcTqXjc/n9Av2ySFueeBYOzpECSVc3VFjro8dQde0kshatE7iMcR37x5CsQPeOplr4eag5zl0tUFJfayBE19wybgXVjNWlwq0GDfV8wfRjg6eQleKjFKYtddFx+kddQbCU4NvSZZvQ2mIB24wQsA6b5aKUZlU/fCevHnF+LvjgrOobqo2pBHr4mKVf5je0iAKki+oBvYMDePqOHQLpvnzisBXkJlxGpVwCgBrMc4yOQ6+6J9t4Wemzqt0CTrIc90YuEjh24PNKKf+oBcJnejuDQvDLi+cEpNeqySuXWfogx9i0Q5+AmgQZNYSu60L7EkjvV1A/oVmqt9IZ24/HHko5Y936OxGjbMj5guWlI2wXFbsMYw6Wh9mck6haTDiRoC+BXxeljk43ohTGeZ7gL9PgPEXAkeAz7cnwGurjg3o9v4Y6hAi4vlApsJaoRQb62sw0Cf0StDOWl8rTyfGeUld79wgcf1mf/zyO/fE9DEyNo756WKnDKlXlaVc8uCEMPy/6UK7thH7pWEftjNc13V9ZZoKA2hnLRz+WjfcKrJOOQ3/agsqh1Y19onJcUFuFvuoGfC19BQ6rfTrOE3QE0xfGBgBBqXj/2FEk3/05/PSVf5U+Hh+2CfvfsYCbrU2Tks/ShZ04pj57yDZnnszbd4U3fJK2Yzo2CdO1F1FQ2i/+LAcdH3IwbJDrBazJ8kOegnJ1GY112qPmnfdPDwsgvCllE3777kE8v0314YE70Jh3QNIqmFb3SQ4u+PLdvshVfUrXm7Y4phbNTChFec4fbDs6W+iXflrhXAP2+881Sb/zUHPAyOW5lCDv/3rvTRBcZx9e5+4hQDn7FPOiYx3Yv+jY57j4hX2Nc7K7vzeoQv3zD95AeKArBoYnxdYcC8y/cWxIqfxaFEm48II/groE99l3l2/qxs9ePyd9OPmex5UC9j7EuTji6LED2LY+wKr0LJmrPzu2fB25eUdkPtfQL0FfwvuEZDnuCQA/EZsIjm06KvUfU/2BAHCBejGzKWudRXVe5U+XV1MCP6W0vH5FtpSJ45nQL68fATHxYjPWkWP2rPqCxf3R8dh99wY1H4WgRC0civBRC5o8s8G5hnPY5rW7Eb9+k1ynmH7YnWkoO1tnXZChoV+e655egfNnLYutqDhOtfWQwQzEt3vj9GA97t32rNSXX3Rgm2RmZqm53wUPLMiU+rIP2Cre7n40XK5HTJ/O2PfsHUugy390PzP6Gfdpk+KGWvzdQ0/Dp60WamClAABAAElEQVQfCyPUYgZlR8bjfMN22PvhAfgr9WJCv3TMn32JZb03Kx3RSd2qH1jUfenHuPxpKFiXl+f4vwDjsg92XaqRY57X4fXYM5bR3DctYFrAtIBpAdMCpgVMC5gWMC1gWuCzYQET/P30t+O1wN/vPh6F2KArAIs9+PdGoF9a6OMCfwPVI6Wddwd9LI3y5l4l9tB6U/gWa3m14i9VY7/0pS/hxz/+MfLz89HS0oLS0lK88847ooq7c+dOibN8+XK89tpr8t7bmsgN7FC5ls/2Tp48OeMZoDHJ5557DiEhIQLS2ioOs1wEcucL/m7duhW7du2Sd/YvvfTSNaFZPpc8ceIEmC+f1RPOzc7Oli8O1dTUWIvJ53CEcKlGzLB8Pqddff3/z957QMdxXXneFznnnBMBgiQSCeYcJZGUSImychrHmfHYu9bYx7Y+z+ez3uNJu2fO7nocvlmP7bGtsS1ZsgIpiRRFUswJIIlAEJnIOeeM7/5v8zYLzQYIMEikXO+c7qqu9+qF+1J11e/9q1Z+49zo6Gg6cuSIek3ZzgX8XblypSgJQ0F4BqhqSvzmD9MCpgVMC5gWuH8tgHvi95MzwV9+jMcVdjufr99PFW7m1bTA/W4BPFycyeGho0K/M4Wbzg+DuD74nC7MXI7rK7Xnco5tWCPMZftA2Tas8bfxAazCJ/DXfX14azwH+9EPLibPiADCg23Tzd0Cal+caQRpZxOTsc5mE366MMY2o2Fsj9mmhb6lD/hxjrGvoU8Y/TTOO7W1VSfVeAEoAUgE2KTOaF89ZtzeiT4HNeT1S/zpxIVua9SAJe05pLdl442QIqCRm+VV44PC5ord355STvWzt1X4C31Y62km6BdxAAJROyc/n0SHfl5Bi+IzBU62V7dG5VvUw52wK/JhrM9dX34FYvNTQLTAzHnkwoqpJQzSXe5sp4s9ndL2ABMCwKvl18L7e/tQD0Ndr++9SKsCx/gizkHgO7xSvodVNqEQDNVDBaICGADODAkTIDG4NYSqqyvo1Zzj9PkhNyphBc/Jllryzsqm2LAEK5jmy68+NwJBqEt9HTZeb19Sd5m6ejtlvsANKPQvAFy20K6/jwudvnANnrymxBv4je2UXNkisBbgparxIBrr74V55uRe+ML3Kf/i9b5hmzYi0zYIuy+pD6f9pb8jfeU8/LU+/PntbqdqLFAugF5Av4sf+X+pqfSYAIdrVjRTeXs/1VXlyri2fMmXBSBGHOoAXS6Mc6WCC9V6SLbp0espNTZQoF+89h2g2R+Ofkh1Ofmyj0YAmFShVNhd96dENM0Pf6+V1NxablUpxHiFPzgpjglUWV9mVRdN/WYcHfhVsYBL6DcKjSK8KiCinYenxEubjFy+x1pG7WfIQiNDdHgNevCqQOqrtkDrbQz89vVbAGKEmdI3+aajtqXhkVHqdAynnMPvCCQdFhFPgYN5FBP/DJ3NOWuFQxEHnCr3AvrVulRlbvgv3Pgc9VQW0NnLlvYTFxZMGX5B9PQDu+j/e8NSnwr9Irw6QIDznCakj2h/ieU+lltpGfOQViyDucMDDDLzjeDetk6BvapbmgQs/AnXHwAzdQp1A4KF0i2AOPj7c78D7A0ADUAv/PEBNIf+DGBxm+86+rDiiqh0Bzk6SR/GcbRnhWVRVxPDVygjbS3VNpRSAdvDaGPNRxubwVhXetx4DONnd2+vtL1/+PBdq/qohkVdZSfFUlvfoKShyuHIE/orFhO8XVdFO8OiBDicbO+jX5YViVJGKI9PDyfMo3QGMwFCdw71SxmMkOzWr3xDxvrKdgY7H36eakvzyPPaWD7OyuRQkAVMCofFCFCdPXn4LEWsD6NJFuGwnbsRDuPol9yfoEoXB4L6tIunAz2W6km/OFgv9rA3xuO8ppbcG+xlzCvC2DrYEvEZbaphNB3EgXziVXwrQlhlmuvb6ACiAuhUCNk4x0dFZFrHUb1RUds0LumpOivSRt/DWDxSxWqnzNviGD7aLrCP9gNYuLb5+jUM8ogweECR8d1FFNTaT2Wsdn8m9yNSBfdR1xFa41VJ56/ywMiuq6tL4Hko/SJedUYAGmkhXtvrPlW4Hehqkrbf6d5Lvj7O9MCWYFmAsScumtxYjfm1/W+InTCXFF+9aO3vaHdoc1CxTw0PovUZCyg+MYN8ecxEX4Jz92U1e+8BuljJqsXcR+EA/cLB1nCAfBX6RZ4sbXmRqOEDJManpNab5i99kGqrr9D8JWulnaLPY9yOaHEg/0WbRA0XfQjALQBj9P0Jhk8RHxrirpXrJb1dK9ZRXu5pXgzgLH4oBxzGejj0fwD+mA8ACcPpeIewk6MRMm8sjh4SQN4/YzX99s3/kPHnYGerjB2oiwei4jieCxzvAO0OjCJfhoajXDpo6WNOFBhULTY+tO83Ev/nd4TSsQ8qZB9zjLYVvb5ZN69H2osE4K/GLidKXv48vZX/U/LyjCO+tJDyI89Y/NA90MegcrmUKS40giobLeoxqBctLxahGF1GqjeNjHvdcE1tr+0Yz9PrPuMx2Pj8ZX7bwNCgqC1jzNV5AurIsIU/ZxpQNpyWF20Uc15T35C86QF9FYtm8UHfRVvWY4B9cQzOI8ONRhpHrddCCKP9AftGp2kZj5n7pgVMC5gWMC1gWsC0gGkB0wKmBUwL3L8WMMHfe7/ubgb+lneO0lPLmZg1OCP8aw/6PVHWRz/4fYPhjJl3Pynwd2xsgp55MnjmzNwh33/7RSsNDPKNtzvoDh06RFC9BfBbXl5uN+bi4mJKSEgQ6DUwMJAuXbokMLDdwHM8CCXcsLAwic+eknB6ejpt376dACb//Oc/nwLUIqm5gL/Lly+nZ555Ru45/OxnP6OKCst9mZmyjPsSAwMDAv2WlpbKOStWrKD58+cLrKzP/3EfA8q+vXyf156Dyu+DDz4o90NgcyMYrOHnAv4+9thjfG/Ijfbv33/Dwm+Nz9yaFjAtYFrAtMBnxwJ4dnw/OX2eNsPilH+9Vh5d0YStcV+La++Y+mGr/sZjc97HUwdcYRmvsnTfuLXdx2/9IFHdvxNbE/yFRU1nWuA+tgAepuIBpT7A1IeYd6JIUM27Xacw1+3kS2EM5AXwGspq+5BW8wkVJxP6VWvMfWu0tXF/7jHd+hlQRbRte9qObiVWtBmFHm/l/Ns5B69YjmG1NSgDw81kU6gX2iqu3kraPb1jU6DfmeJIStxAB4+ctBtkprzqCVD/O80Km0bwSf2m22rfzUp/xgpITRfW3vHhwhGx47DDje1Ew9ewEqXR2YObjf6z2Y8JjSM/p0yaxzbLjounN/74IxroarOCI4gjNjyFqkqLREkOYBYAS4zPm0IjGaTppoDIaDpWkEdxIbHUnhJJjnWNrArsS4B+AdsoxAiwCcrAAF+yGEQC7BuytZ/Gonvp14eqaXnqWnq3/CI9kr2atqQtodzcU1R04RTFhXuxQi1Dodde/a3lAviCi2aF4HFjCU7rGP3L2McUJLK1I85pOpFrhYLw2x70CyB34bINNDa/VpR5Ec7W7exZRlBYVqh//e6XqJ8VNgfGr796C/kDCFR49ghd6sonKBkfPXdeXvHu4upHF46/K2Vq62Kgbez6q+iRlnP/OVahfUXgV0BSgPQwDyVmrKC2+ipKix8SeA9hAX/5e0bSm8cL8NPym+G2uJAYOl9+VlRhAY/hdeOApc4UFwhMdqAwl8b4P8KelRvkOKBugGGAiJfu+abdfoHyoD50ToTS5cZ1DL4l7hJwO3mBB7W3MpwU3EI9LF6Pm4U4J7w+XuoV7QrH1MFGCil5ezDgXFJByc8n0rl33pEgsBkg+ZG1rPLLqqH66vMgfrEA2grc5vXf5dfIfyTtZ3DEwdouxPPaF5TNXSKb6UpZPaGu4lKzyGngqKgHo+2oki9g4Jcf3kPHCi8KtAfVyvrmcusNReRd89t49QrVtlv6Ktq8g58nxTq5i1o2QD7AeOgXAAdViRcKwB5ueeTYwxQbu30MrsEhPMJCKXtpYDC1smpsfmUN7Uxxp2Vpyxi496K1/mGiwl07PmYF+HCuQr3oowDe0O8AvyocPOZbR2HLR6m5z6JIiXSQt/gF6dRZeln697m2ZtoaHi3gMOJQhVTtSwAZSyvzrLZdxWUClIg+CZsg/ND4KPX3dQkwmxrOeTGMYxpOx0/YF273tkdY+XfEAi7y75CoeLrCN90RfkfWCurifAFmhgNMB+VxtD3Yy5fnCrhVDP3ldLbRJN/8hdo4ytY1HEYtPdXWa0sJyF+Y06B8izxji3/Iqxj8VDXctuR1ooSNOk5buJoCYuPknNR5W/im93VYVuNDWxrgMr9V+HvqG2ikgCAnKi7so2E3R3JnNVJtoxreuNU+ZO8Y5lOM1dMtejGeo/tqY40XW4V+tc1qWNvfOI7za+suaBCBaAEoanz9Yz3W+tdA8MtIzKakyTiK9Yilip4Kss07xmvt8wCoOxgcx3hec6hOFhnomKDgaScDn6EssJvy8MvkFxIldaNq0pou8oq2pHnDcezrnIDfaOdoO5iX0B96Q8Mp0C2GkvwW0//41RFR+YbStrYJjOUYzzq6CmTuCwkOF9AVcQUzFL+vqIh2BkbTZEeb2BX9BPPbH06cowR+ZefCCNcp4CrOMzqMEcgPFsUAvEU7zW9v4bjqZB+K3WNNV+lqVycN1JRa+zhAV9RjTsk5mZtbWlqow7Gf/uuuF0RRFvEhLozdGAvQ75E3QL9QMcb+huVrKZ1thkUBCFMX4ESZSXGUl3PBOh9GsPLQrh2viKou+g6Uff9YyAraPGbFLMykkOEWylqcSmd4jH6E1W0B/SJfTVy/RZXVlMDjCfor7BzqkC42xrjQOdwtCy28ot1EmV5tonWn18uAxOFU0R7+aP+YD2rOFPHYfa1t8hyCsmK+QgeOC4uQ3xiPYCuUu3JoYErb0L7R3Ga5/tI86HHbtqP+2Oqcp2MXjqE90qQvPbhiIf3kyPWFadr+ypNCKaizXxZBaRzoA0gH8yf6BK6vMJ/p9Qx+43z8L4bT4zgH+57RHjTh4SNhRhkatuf0XJRL82IvnHnMtIBpAdMCpgVMC5gWMC1gWsC0gGmB+8sCJvh779fXzcDfVl4YfLi83y78m5XkSc+sCJxSSEC/X/pJ1ZRjN/vxSYG/AHEf2OJFfr4uN8vSbfnX1A3Sr39nWch8WxHZnIz/2PiPrv+7bbytP5ubm+nZZ5+V31C2PXfunNXvdnZiY2MpMTFRlHcRr6374he/SH5+fvK/HrAtlG6NHygBwyEOALnwKywstL4JS+NbtGiRKBrjvtuvfvUrys/PV685bQH3ZmRkiNouQOWGhtnB6LDx+vXrBdbNzc213ls3Jj5b8Bf3EXft2kWT/PaqP/3pT9b7jMa4zH3TAqYFTAuYFvhsWQD3uO8nZ4K/tw8Bm+Dv/dTiP8N5FVUwhhVUPetuFlUho9mksTZwjRXYm034uxHGHlwA2M6o9qdqRni4aXR42Arg0QgZGf3vhX17KlAz5UsfxKJsuj9THMZwiNdoT1u/mdI1+uE82BRbxGd8mG0Md7/uz2QXLbttW7uTZVWIYbo4jQ/mNR8z5RntRNvKdHHereOAoeIf2Eyp0btuCiHZAkrGtnon8of4cKGHj9rNHmQ927Sg7Ah14TPnmU68BWcETedyOuoS43hL+5lZ9z1VYL0dm0JFFiuuAgPi6d0jloVlsGPE5sdEuRFlwBymdsZrneZ99WUaHHenrOF+AYvSXBmg8vOnHjdWbLxSKMUGuAiVzZaQBmrnV28BcgTcdKy4kMGrWDrOgB/gJmevCTq6j4E4Rwda5e1KxUyFLmDVQkBKbay4i3Eo9NEYK2irEDCgn6bcFvG31w8UTJTM8BdsW3jlXf0pW/SvpZ7ZMh++kvQtAXbhAUDNtt3iOKDfN3/63yUvgIAVDMNcv2DpRvJiGwD0g9N24LqslyHKbmvbhN+zD4eRu8sYXa2zqPEF9Fgg+jQGWctq8hBEblTZQr+YI1HntnnD2AFYe3i0TZRvoQb48iNPiQ2h7AoAGCqEr5/9mBo7e+iJ1ZsEioKNAURhm8Y33Tau3yZga9HVCoF+kY/1ixbT4cILkv+eYVe6WnjO7riDOkC7AUg+NDpIA0PNAv0ee+fXhGuOCwx54w8O4F9ATXA4p3PAApnDT/tv4lN/Q52Xz1t/P7A1WMrdkd8p5+EL6t34DFdYACnMXRmJ7lRcc13hsLb+jNgRkCVuKmKMQDjdn5+9lqLir9DeE3UClrp35dDZU+et1yGw94FDLOfKDuCqQqlQOA1YkkVp7Y0C6gFyA0A90twosNwXn/kepQ63iR9gt7QxB4YM3emnBRfkGGBf9AXAd/BH3fzxo7dpYeZTdOTCMQETAezBtbParFeILzm4+4oKaHd3p6Th487qraMuVHW1nvuvAyUsXiEqvjhHrx0AOMIhbahtAx4G7LeWjyfvHKP6hiF64+0mSf/V00elL8MfSsBQo8T5UMvFuTgO2Lq06GPJu3E+g13XpGYzQF4v0C/SDF0TTD5x3lR67rLYDm3w0ImPpkC/GFNs+67CeoB+YZ9uVogGbBi/IFPGIbRt5452AYMRFrb72fnj9MSazZLv+KRUWVBgATvd6VRzg6jIugd6UWF7Bz0bG0SHqyuRRav7yvPfp7aRbivkCw+AuyEMMKLPYwFIX0mV5fpo9XbyazlC+/e+L+Hhh/HRMzyAvhX2NZrMKhaIEXNkVkIPVdawKvI4PzgIzaKhlnoCYOgYv1j2rRm4tgM7om2q0/lftziOvm/b/zW8va09GxvDaZ/TNPBb5xO0I+QJTsNh31hnOA/q6vbcuvTNdKzmCNUO1fINeGIV048JfTIoKEjGbS0rYMlYGqH2AQ+52S/taUEGRaQO0sbUCGocXSDKvshDMUPjFXmnqbLogiijF144TJuTvalj3FfyOFN5MdaJAiyr9D4SkyD9An23brCYmjbtIfeKMhkLEyZDZL6K7e0gn5g+Osqq37A52pgL9zW0O0D0AOrRRtFPsI82h8+GTcvoh7//nZgE/2kArm5fEWAX/kW/QF/DeYBvA2LiycHTi6rra+irGdkC0GIMWJW9gNJdfGgtKzVfHuyjl3lhDBbO+LGf28SkjBOYK3sHRmWcykxZSO2OAfS5Jx3kWgbwLZS+fbs6JF9ID3M0+s9/5JwkTxdW5GelX6Th4BMqYTEvwEGdODf/qMxbWTEbqGa0goJDl9KEI0OoPG9PlpcQFLbP1dUIeK/jDfLzdxjLWT0bdoLNoOaNRRP7Dv5GoF/EX1t1fVEMFlhgrIWz7Q9QvdfFGemxmXTm7Y+n9JfYgCXk4T4isC/q+leH36NIhpRxHbECMDA7gL/aftF2p/ufo21TTprmC/HgfGM+1/Pc8H77FTpyNNc6zxjjCl/LdiutlvpCe8Z8BId9fPCgCv9voaCD86B6g/jhp/0SDyDxwW+4qKF08hnw4/G8RH7b+0I+UV5cv5nOtIBpAdMCpgVMC5gWMC1gWsC0gGmBz44FTPD33q/Lm4G/KMF08G8sL8Q1uluBfnH+JwX+Iq2I0AlKT7P8B8fvu+He+6CVzuVa7i3fjfhvFicUd7/+dQuC0traSu+///7NTpmVP/63Z2Zmyv/9Y8euLybWk3fs2CH3DKBuGxwcfMNHw0GJWP2PHDlivQ8C/4SEBPrqV78qi45fe+01On36tJ52w/Z73/ueqAjjXkJTk/230CK/uH94+fJlqq2tFTD5Bz/4AW3ZsoXy8vLk/oZtxFjgvHv3brlf+/bbb9+W4u+SJUto8eLFojB88OBB26TM36YFTAuYFjAt8Bm0AO6X30/OBH9N8Pd+aq9mXmewAGCATwL6RRYUMpohO1YvVem0Hpjjjr7Wd46nTQlu74HreJIfDXcwxDMyIX9I8KBTH9AaT8YxwB9YlWjP3xj209qf7mHyzfJjVHCdKQ5jONgS6mtw+KOFB8K3YhfYFK9ORrp4oDxT+jcrx73iD9uoLWAX4wN4Yx617MZj0+3rw/fp/G923PZ85BHpQ61NH/5rHHcbcHdzdKPxyeugkaY7my3AJiOENNvFByijPQeQ0wj22Qtj7xji0ws97MOeY+OdU9rvdCCnvfgA/N4q9Gsvvrkc03F8OhtpXABHC0qvA44afl22P63N9qPUhT4CSmr4m20B8dnCZHhdu7H/IA1P/xCBdXzieXX5mdPymvNgR2eJXpQFJ0dFVa89tI02pW4mQHj1PcVUUTMor7YGPAhFzkKGW9zcV9DOtWn0i3dOCvTkuyia5o2xknBQKH2cn0tlDGT9F4b9LgdGUOuxUum7mHsKGUaCCuupNxsEkpmubEYwEWHUtsbwGBv2fMGJGgp96DxdkHFv7cq/lSC29sBBowI0oF9ArXCY59EfdL43QscAU23HUtRde4+TtFv/0Cjqcymj8Qk3ig7pEbVeWxVLSYS/AJHZm38VAEI4qKFWtDQI/DU6NiqveI9jWAyqvjgO0Cj3aqkAbt95/AX64R9+SevTl1ABA6VQRgTcChjtt4fel/CRrDL70OKVchzjEW7OaXkATAIIw6vaocp5qayfAJLjjwzCwCZwes2BNoQxGOqefdXX5xnA3C9s+yYVN+RTAIOVtddeAS8n81d17aSMjfobW/R5lEU/izPcRaUXfgq+2o73+P3oX35PgO3FGx+mY2//hvJZZRRuoLeLRsYcaXDYMh4C1DvCqt+2DmVOCoqnbk+i1/a/IWAewgAG7GprEUAWNgFkC1ddb1FFBwwH4FfhX4BwgAUB/RUzEIo6zL90SgDiM53D1NhcLe38UkEnvbB1PZHjGMUnZoiqKPraluxt5MsQ98ZNywW662qqF3AQsB7iwudAWbHkD2Ai0oa6KSBewI4rGWoG+Is2ZVTWBcD8472vS95Lx4bpTE2V7OPL06GcHt/6AKt7W1QnAL+jT6C+I3ncRfvRcXySeelJZsygRI1+oRChNTLe0XHLeAyKnXBQPoXrdkqkylZL34IyKpR7ASwC7PP38pZ2fZXVRE8XXpI00H5xLuwN++Y21stN8VCedjodJsUmiNcCa167bvLIp1Hv+db2Cn+0XfTx/a/+CD+l3aL9YFwEAK/XFeLJX8+v96UcHkWSfAKoY3CQIuPc6VxOj6hNd/WN0M7PfVGAVcQBANjoliV4UUOXpW8Yj2saujX6YR/tHIA/bKFQum0YtTHag3H/64+9wsqo+VYYFf1I/XWLc/BaPr0OAZQIZRG/gHBydXGQ4+jnKJOCrcY5o6G7RtqG19ItNM+pWgBShF3IwqUob1gwq/MOjFNo5OPU4DqfgpwuixryzlWRdCCngtMeoTN5bQL9Iv6aVss1HK6XYBN/hzwZGwpqeq1wJMqPsQH/D5AWHMqBY+0DvbQ8eQElhEeJAu2bNe2UvTiOlkyGklvBJYqBSuy1foK2gzbkMv8ZGeNg40xuV1W8cAUAK/wAz2KL/oQ2iX4JaHfv6fOSLuaBv3yCqG9s8oa3FaAtYy6c7OmmHlai9XN0pJKOFvrg7Alpx1g0g/jrJsbEhlsyFlB+yVXpv4/HJdHv664K8It0sagGysMK9mP8Rl5H/c7wtaWzXM8Ucx9Mi0uU8QhqxD2Ontx/fGmi4Sql+vpTOvclLACqHoukodYSAX9XrrGUHWMC2hfmLfTjsfFJCgxpo8SYbvqA5+9eZydK9vKR8qNMahMxAsea7uVJJ4cGyZEVhXetTheF8Opmy4IKhEH9bF3iTQGuTlRaa1nwgDmwst7SP4NCXWmw31KX6Jf4QGXc2KYRT5hvHCWHPEDnK87QJb8ASuP4Ort8qK7dUjeony+s4bn+6gCCSxtCu0A7QVzaZvSYBOIv29+26Wo7Q/jMeeG0NSGJjlwqlPNwDP5Y/NLr3kcN5/Nk7MG4BOft7S3+6HNbF71IK+ftovNlB6SfDfI4omHQ3pEP/NdDfPigX8b5ZlFdfwGtXzJqncvkJDtf6Kv6fwPe2Ne53E5w85BpAdMCpgVMC5gWMC1gWsC0gGkB0wL3gQVM8Pfer6TZgL8oxXTwr5bwVqFfnP9Jgr/tvHh4z+4gzfZd2f7z/2rk//t3NuqtW7dSUlKSALP19VPv29mmhP/nCv5CmfdOgb94Nrh27VpR0IV6ru0rwc+fP0+HDx+mQ4cO2f0AtsW9jR/+8If0wQcfSJju7m5r9sPDw+kb3/iG3E/Yt28f3QyUnTdvntgE44w9EBl2eOyxx0S5FzZAWsPDw7R69WqC+jDuWwD+tXXLly/ne9hZsjj5ww8/tPWW37NR/EVZv/SlL8m9lf3791Nl5VShB7sRmwdNC5gWMC1gWuC+twDmn/vJmeCvCf7eT+3VzOs9YIGAhUn8oNa+4tbdyB5et258uH8radh72AgQCNAv4sYfA3th1A8rDaeDIW4lPzc7Z7ZQ483iuZm/sUy2NlaYCXEYwxn3YTPj75ulB3/Ei4nSqARlz/azieteC2O0hT6ct31ojzzj2GzLjHqZbVh79lCoRv2Qx+nig59teD3vVrfGdgXoF69QB/R2u+7JPd23BcwC+lUgcK55gY3UTmozrW/EZQtxor0b/eea3s3CA/LoCOmgkW77kPNM52s5ZgpjhH4RDiAslGBrWA0RfkFezlOUNREGSsZzBZqXP/jUFBhuUfIuSopkyPV8rVWp7tHoBAGUeq4p6gEg+v35MpocjaDU2ED6j/dPM4g3D1lgIMhNtlAtjUnwoe6BPvJjiCrwa0/T2k43BkQHKae9ivo7exlmWkS/5FdnuTCc9KjDKirovUyYe+BQVkBoRqft2nZrDGNvHzbp5lfVYwzADTYjzK7hFbY1AuQKtWoY4xbQcWR4GvX2WWB+o5/uo57DQp2oqb6NvBYHyWvuoaLY09dG5bWW+RxKwoAmoXKo6akNNB5AWdkJKdYPYEj8PnTxHGUw/ASVx87Sy/RWUR49kr2atrBS5Bn+DYAIsCpALnwA/+YzRPb1R56UemligPeRxRspLiSWr8rHJOzZogKZKxQELCg+LTfXThe0U3rsBgGFjX0RedQywL5Z6c9Qd08558GNRoaXUHNLuRTjwaXP0L+/9yOZuwBWwqEeFUZEf12141ka7GyU9NHH8WcJ/hg74V9Z1SvnIR0sYLHnoOTt5hMtwLZC3DoWAD5uar+uPKmvlze+iQBxRoTFUftQF73zmgUI1XQAyY16BgiQhmMAS+EA2wL2BVAI2BdwHeBb+CsghzIg36g3KJK+duhtOXe3d4ZAhQBtm/gV7gC2t65mFVWG8NB3oP55nP20XwEiBHgHWBdxom0AWHw9eJKOfnxC0gSkCId2/xfrnpW4AMoifzjXl8FbDQPbQFlUfwPWjAsPJhfvBAGTH2XQH+W42NNJGUsGKSbqZZrXkkElLWekLnHuW+dPSHpz+UKeaXBA7PObvH1yaiznzzEwhAIio6W9wgb4ACQM9vGg/MoaaxIWqLebDna20qPR8aJEimOwC+a7xyKjKCCZ2/61cwLCniSn/ApRsY9LzbL2Ne1z6H9tdeVT5hhV+UYYtJ2PL3YJRA2QfGjYkUaG3MUGUJuGQ3vDnANIHoC80cGut+JQx2IrPhm2gIPC6jFWy7Z1xnkF+zEhcdQwOJ/WrGiW8dTor+fiGNS5dU4F9OvuNsAqGhYldhxHmTBvXzxlATlxDA5tB/nDJ9qrjmL8uA+nR1JF4whlRbvQqsW+NBnoLGqvY+ON1FGbR6PDI9TaPUGl/MrGhxa6k2eMG4U7OFL3qCsVXe2RPg9AtOAarN/ZZen/SA9jkm82K/+yH/Kt8zvg9HJWCNb8XCwvpnTO23HuB2PM5lc0tws0iziwIAUKugBu0Vf/MeeUKHcDzN3J0CoUdrPWZJBv7xiCS7+G+m7LmMVGuJaeFxpJL2zeIePlxEQBvXmwkep4XrZ1gFAB6qLv1jAU+1zifBpgW0HddyX3a+3T8xfE0Ua3AHIMiBboH30U48fyeQvoeEWJzJNvNNeRq28AxccnWcdzpNc11CbjjVPfEkqO8qMcr2B6bOEiGmcbjCauIh4pZeEBylfASvtQ7T9Wn08x3Gf8eT5vHRiR8UzblpYBqsJ93WN0Ib9HFnz0j7qLki7GMID5rus7KKmH+1gE57mzRfKL+YUce6XPxYUFU2zSRokb4zzmIoy3jXy9pIr+1U2WPpKdwfMKP7hJTfOm0PhV1sU1qE9ta5qvbRHeVNtylnbHR9MHJw/K3JUa7y+qxigD+goWJ6C/6XWCthO0GUeGrxenraO6hkppL/BDOqpQr+nY9hXEhfaH/GBM0YUROB+Q+uOBu+m9lg/EH2EvcR7gB3thiz6C/c7RGjpT8oHswyZIG+dDURv+OIYt0scW819bf50cb+q5viBH82lviwWQmDsRBx6QzbQg0t755jHTAqYFTAuYFjAtYFrAtIBpAdMCpgXuLQuY4O+9VR/2cjNb8BfnTgf/3g70i3g/SfAXQG5E2ASlzLO8pQbp30n33v4Weue96/dv71TcP/nJT+iv/uqv6NFHH6Wf//zn1nuA9uJPS0ujZ599VrzefPNNApB7JxzuEeDeRGpqKkVFRdG5c+emqOECqsW9h+k+UATGf/29e/fKvQLjfRN/f396+eWXZaHx0aNH6a233rpplnEfYtWqVXJvAs9hKioqrM9jcB/kxRdf5HtR8QRI+b333rP6IWx6erqUAX5GtWCU7bnnnpN7HrAdVILtudmAvxs2bKCVK1cSFJh/+ctfWu8F2ovPPGZawLSAaQHTAp8dC+C++f3kTPDXBH/vp/Zq5nWOFngu8inyXlBvfZX0TKerQpDxIt1e+LsJ/SoUapsHPIzEw0qjUzjKeGyu+/pw0zY9jQd/KuCm89dwxm1gQBzhFbG349IX7qLAAP4j02hZpWhUdLydeGc619bGtva2PXe6ulJVRtvw+hvxTmdPPKRGPuBsH3br+ffb1l45bmZbYxnnEtZ43q3s/+2T36fTl4/eyqnTnmPbru4E9IvE5gqV2ssg4P/ZOrR31IUCHMbzcKNkJncz/5nOnY1frEcslTdVTAmqAOSUg3P4oeOYvXgAwhodAGBbdyv1o+CbtkOMf4g7avcTtKG7x6q+eaKhTsBRvEb81MNLqelELn0xJUpAKUCFgJwAMgFYArgESBhhASri+Ar3SDqemkIPuIVQJIOrgIEBTF4JZcjQL4xO5b9hWxz5HbH5MVHgxA/MDfhAkdZ3xQPkN+RDqvqrcxPmVFWftY1wpn6ti10Ck8Opp6VmynhphIGNcWa6JpNreII1D0Y/tN3FblnkE99JvlErKGagTZR+oz3byD3UgdpaRiQ4oF/Ud87hd4yn06NL/GnZws0CNEHJFxCoqp++fvZjAUShBAr1yYm6aoHYChlQw2vq+Q4gzRufkDrJTEymUM9VoqiaGBFJZ1nNEg6qq/38qnHWKhSlWcT/pzNHrTAU/qjgRiJuAOrcUdvVRn7uDHExMKx9E9AdTToISIk/Y1U1OTKPoL1q3SC9y1V5hMU1mGcV0jcq1yOt6OR0Krpwypoe+r2CS5oH1HNlfRmitOt6GNjTNg2FYrzCXscCAJpPbnxR8oKTVXU5LGiFQK5yjAHQLn6zWVRbrrRjtGt1ANR+//Z1GBhQH9owoFkocgL+BXzqGB0n9XacQTTAhTiGD8KV19dQHMNrgMci5m+g4HAH2QewtmfFBlEDRXqA11BHG9dvo6rqSuphUNGiPupmhYuhrg0HkNjrQqHUN+BeVQWFH+IVGI6BRvRNlEfzAvB+Pue7i9V0jeVMd/GhE9VFMu4u8QuUfJe0WuDRLWs2UttoNT2enSUgqqXsi6acj3TVoQ4WJ3tbVWf1OMqHcaI3NFxARhz/+p7nKJrHC6itotwA+aBs6u8RTD9+93r/eGXpaokGUPU5zvuW8GjJo5bhb3dtpq6GdqquaxZ1ZtRbzqV3ZVxA28BHlYyt+eFjttcN6JuAgdGuWzst85ZCeWhTaJMA8/5ie4iAvjpPbZ/4axpPLrL+BzCC5eg3KZEk7VLT1q32Kf2tW9hhjbuHlBHH7EG/uAaEg4q05qOqtVz6I/oigHj0DVungCCOo2woV0fnoLXPaHidt7X8OI6wUOltZDg3K9qV226nKJLCjqkR7vSHY+3U0eoofRhhcdzJxZuSUpaS00gDlbY5U1+HH5XUtYqN9WbOYtcYanZyoIxFLgL7w34xnP+yii5REUfaCIs44aDa3M719PCSVbST24avlwMtSJtHe3MuyfUDVOXRVvCp4Xan89TCzZ+nytp8UbIFYI+2jD5WXdVAjryg5Y+lFmVtLJhbFhgifVz7MOoEiykAr/oFu1jVagGvYxEM2jY+SAv9FGq/CYtX8HxZyUD0clEOx9gRuCiL/H2cqHZikPv7qKj14jj6aEJquoDAiKOE1YmXengKxCuF5i/0Iah5o36hJDs07Ea7Er1EIbuHx29AvW98ZJlXMZbgExAVTO7RqbTNyVEU4FfER1FZaLx1jkV/27ViHZenlCpbhiUp9N+80naxOdr71nVLqLEqQNSTAe9jrgf0G93dRV2tXQwDx3Pj8KHAiPlyfmV1sWzDA12pb5Chax6H0SfRVjEnoG/i/1Yp2xvQPvodHOpX2xu238pcRr+uLKEI7gtwCh1nLsyUsaKtv5ci+MFTcd/1vol2go/2bWcGoAH9wmn70T6g0LB42nyhr+scZOMlxysnqmSBDK5PFKRHOPRFLFJB/pEPXXyp+UEeEC/8sH3hoUSqaBql5ODl1DnUaM0j5kGExXlqE9t84DfiQfq41kFYxKnltBfePGZawLSAaQHTAqYFTAuYFjAtYFrAtMC9bwET/L3362gu4C9KYw/+/cbv6+X4rZb2kwR/kccrxYO0c7s/K8E63mqW7Z6He1ff+2/1NDDI97fvsIMaLpRq5d5AXR3l5+dPm8K3v/1tAvwL99Of/pTv51juVUx7whw86jhtwLbBwcECAOfm5k6Bf2eKaufOnXKfDUq+touYAf2ijHCAih966CHavn273U9NTQ21trbKQmTEs3DhQkpJSaE1a9YQgFzYac+ePRQbGyvp/OxnP5siwgF7hIWFUXR0NC1dupRWrFghIDDS27x5sygEX7x4kd5+2yJ8Ya9MNwN/YSPA17gngngAJZvOtIBpAdMCpgX+PCyA+9z3kzPBXxP8vZ/aq5nXOVpAVAv5YazRKVRlPIZ9AErTPUy0DXu3fuMBob082IOkbJUIbyVPeBCKQRsPkPXhpzEe5MVefoxhbPdvF/pFfICRFPrF72XZL1oBJfy+G86ejZGOghv20tSHv+r38LYXycfbX15VrMdm2trCJbA1HiRPp6A4U1yfRT/YB+0zJd6ZmtsscJ69cqKO8JB/rm3VNq6ZoN/klzZRR16V7Sk3/T1du7rpibMMoPCcLTw1y9OtCqE3C6/luF0b3yydufi/kvQtOtF5SsZuVeHV8xVY0d9z3eo49lDqIlEfBGR0M2fbn28W3uhvBFq1HSqk1nk5nxy/8JcUWlLMEFKsqIU68OvCXz1/ir4UF0dhSZ3U4dtJDf0DVMPwE4Cn01kbacfYgFX9D9AvwEfAfT/e+zo9s7iG6k81WGFgQFYtKQuoZt9rxmxZ9wEFlZy67od2gA/651hTFY/XJQIMATDVuWk66Nca6Qw7UO3bl/OfN/RpBVVtT0VaRrhV/VU99EpbsYBZaBdesUsFaIISIQsvyvyHsRxhFfo1jinFDF8DwPofb/6GLpbza9kZlgbohde7QxUWDq+MRxgAUP/n5CG5EYbX3P/20Pu0e9sjAnwCTluTHkV9rDh5qaZS1F1jnV3klewARgFnV9fXimpwTkmR2BZx46aae2iGwKk7GfAGQOzm2kJZyW4C92nfBHS3JPqoLAp4dGcQVddOTpnXX/lyHMVGuotKdVygP3189jeIXhzKr+Mt4jMqriIAjuE6wdj/tZ4tMUz/jbZ9IuejGwIMO/hZ6wzQHgA0wH+4FoFawbM+XpTo0CEQL0BSQKYJC9IF8vNKiCcvVszUfg7YF310baQF6gXgB/A2hoWqJzvapB/AHx+AfIcZ+oNTFdqR3ka6WHaVIsPiKdCLYTa2eUVLg8DBEpC/oNgMSB4qpK+eOiuAbcKieMpMS+ZEWM4UYbgeTzWcFJgUeVYgGH6A2X74h18yjJgseUA+4JAnwJXzwiKnwITwA7DoySqsTZxuaT/DnE1N9MK2dRZYmdWQ9x201CHSRZtE3IjP6PQaBuB1gKuTKHAa/bGPvAImN9YvQEIA1AosY9wAZGl0KIPTvFRJcw/nAQ52R3y4ljmUmy/wMxRf4QAY2jpVg7Y9bvyNuNAGvb29rXlEOwlIW04eoVE00dUqN+aTF/kIfPnMZl9qS0qh0+VHBFLVuABnqkN8sIk9l731c1ZoHf4AswFxD3m4i1Ks1qvCpSivutz8o7RuwQaB2vXa2nh9bQ/6xbkIgz64c9nj5BFQLqCtwrzwc+dyOrMi+xhDlXAYe3Ec0HwoN9mqtnFaEOdNZ/iBD44nP59IPryo4WxZLzlye165kK/3AyaIuWBq7p2QMA31lTQ44iC27e3vkjjRBlZxf3qCx7Lf110VQFLthi2UfzVtzAsdnSUSF0DRpvJ8SvPwpjRXN+l3ZfWNFB+7SPbRVgD8wh3hBRKnGuuknUA12b3sFOX1dcviFsxF+1gN3RLejRz8PKihpZVeik2W/t/NKqqAhsu5X6dHr6fA2Hbr4o3wCDfq4jqNfmgxPe8ZJfAwIN+upnoZA17c+TnJC8ZpLNQAIIu6xAIBLOKAeuxD2RmUd/4iXejukHEC4Ht1exmlMYSPvCV7+ViB//jYVKptqyejHn7q0lLad/yk9BVVeC+ttCxilMJf+3o2JoUcl22m//vOqwLrQik+kBc8piRlijqvzBcM1jqPe4idcI337tsHCNcF/n67qKz8lOQX4RwDg+lcexMr0vYSFpy8X11OlzvbCfOI30g/vXVyLz2y7SXrf5ORcScrhKp9Ev+50M8i/RqlX+jYqnlOi3eV44HLVxEWUuxZuYFQFz08L2CMrRkfE+XizHkh3AYrKJLru2N8Ut5wgTEI/2uM/Rdzjq2L5HIMjo4waDsg6rivPPHSDWOOnoO8Ym58mscf7X861mGhT3iUl3X8xnGAvjgHbReqvkaHY+ir+GAxE/pPcY1FQbt/3KKuHfHYLmrOvSB2Qzl0scx0131Y9DdlPDUmaO6bFjAtYFrAtIBpAdMCpgVMC5gWMC1wX1rABH/v/WqbK/iLEin8W90+Qv9yoJWKymcvlGLPIp80+Aswt76+l7ZsCrSXnVs+9oN/uEqXi413PG45qhtOxH90KNHifzgA10OHDgn8ahvw4Ycfpu9+97vy/7+wsJD+6Z/+Sf6P24a71d+4N1FQUECZmZkC6mZnZ8v/fijn4n//TG4m8BegLu4vwOn9hum2OTk58lZEhK3ktzCVlpZSRESEwLy45wAoGfc/kE9Av0ZFX5wDd+nSJbnvERMTI+FDQkLkHkx3d7eoDd9McXg68BfxPf744wIsIw/79++XjyVV89u0gGkB0wKmBf4cLIB75/eTM8FfE/y9n9qrmdc7YAGFqmaKyviq75nC3Qk/PJC8E9DiTHmZ7sGkwjw4Fw86bR0ekto7bhvubv+eDva62+ki/unqBg9+ocBodK7dDZQ13n0DeGMMg33UOf7sYcJEHRgdbG57zOhvuz9d3dqGs/dbH5Lb87sXjsEOsH9Pv5O8vtfPxV8gT9t84+E6PrcK586mrAr9AnQBIPFJqFDPJl9Q74SbDTxlLz7AHbdSlttpd/bycSvHAP2qe2BL8B1RQdb4dAuYEyAdoLqbubn2XWN8tmMcxoZ2vre2glU6RVGYF9cPbH2I3AouUcLS+dTJYA2gwPySqxTsn0T1NW78qu0UGvKtpI5Rhj5Zmdatu50hPD+BsADwoRx47ToAttcP18gWgBUUDBcFBFF0U6MANLZKvVAKzb2cY82u9j8AnT7eZ6m713Lh39xSLmFUvdV6gmHHOKcY9w1BZDfDJ42wcOdWncYNRVEdTxd/L4NSAh+iBN+z5OeULYAybvA9tT2YoaRgCoiJt8J+Oqao6qIofaYn0a5VSy2qvH0jAnlmJ6RI/Hjd/NWLZ8mXlRyh9oubg2eLCkQlFWDWbw9/IG0oLppVVCN7KfdSm9QHXl1/lZVSEeaBKAZzub6gEInfuKGGeQLzTF97NfU1XyEfBsEOF16gVSmr6LcHz00xD0DYwwfLaeliL+rj9CtKp85PJy5004LIx2lRfCYNRgZIWRUuh8J1W3uDFVRC+7Od+43Q1pSEr/3AwheF1tQfbeHw6ff155Stt0czK05eVz79i5goWhoYQrld7ZL28NgYObM6J9o51DH/k9UJAD3DNqhXI5gGSBAquoBOocoJkHZTaKQ1PYVh0XbDGY5FHACJAcyh7lyiFlFFWR6FPbadLn50kDLnhVNNh+VV79p+cA4As8n2Pnpx11aKCw+mqstV8judYXCAsgAKUyLTBFZD/EhXt7Vcz3/NyqE4Btjw7boqOsvHVrLCafvEOOWWFllhPM04yg7V0VAX7mOjE9Q1Nk7Ofm0Csbu7VsiCmOSQB2jcoYXWch9GPwekOui7wApVG+Gz7tGpqpuaDrYaDrY8XlFClQzfCQDXUi9tfJAmrGConoewtQz8AYKHLQEEZq1kxdAAR9rh5C1xjDDIB2ASTvulno+tzqnYx7W3EejGMZyDOsDW1WWIlUYswKBcPzWyIjjnTyFCVWO/VNZPPeVN1jLZSxdx23NoIy3VJdZzEQb1Drj8IsOgqCso16KtYSEGbG7rfL38ZXyx7UO24Wx/r17sSnuPnaVdqQwwtzhQ0dUeaz8E8KvQL87TuAHNYxED1Fv7JnjbNcRt04sqT7XIMYQNDHUl9yefpsI/nZawSzKfo9q6C2JT1DtsiRsiGG/Qz0tqrko7feQhfwGpEQec1AGH1WtfqIZfKbFA/Us376a6sgJR0cUY9pOTh8Vm//Dhu7KFDdHuAeI6MJSKvjJ/6YNUWzZM40NXBfrF+Ie2grBYMAFgd7KbXynJbR+uZrRC5rnMBStFbTlr7UYaaSmyAtwJQa6U7B5OLfWdokA9f0GcVb0XbRVp/uToh1YoVzVrutpaBK6HDc6UVNCeuCQZxwG3AnjHuA8l4JgJV8kf8ohxJiAykvIqyyRv+tURMp92ewRKGTB/YNwwKtgCSvadF0HvHzsv122Al4daSyTelQuSKa/gj1Y4f+OmZaKYjXGgIf+sxX7h7jRG8+kLG7KtiuUK/u8Mi+I88RgUEUMPLV4pixXyOP1d67bQ4TNvsy2gLM8LChLdxWaod/QdQNtR6buoqTLHaktA50uSn7Sqsisk319bTU8mphAWH6Hf49ooPj7Jco3E1yxx4QF0obKWnMJ5kdL8LEoJqaGSil5JR8cYY3/U6wnkC0rITy3/f+h82QEJD7sV1FdZ+6LxuvNpBrLT4hIlH1i0sPzBp6T94T9D/Ug9rUpNE9sjXn3zBvqMvf90sAHavj6UG+O5B8c0b/DrKy6RvoG48IBS/THXa/xIS529Y+pnbk0LmBYwLWBawLSAaQHTAqYFTAuYFrg/LWCCv/d+vd0K+ItSAf69WDFwW0q/ap1PGvxFulU1E9Te1kdrV/trNm5r+8//UkX7P7rxWfFtRWo4Gf+rcW8JirT4L/7MM88IsOrG91o8PT1p5cqV9LWvfY2+853vyP1x/E9/8cUX7UKvhmhvaRf3HPPy8gT+BWSbnp4u978AGs/k3n//fXrvvfduUPvFOQcOHBA/+N/s09LSMiWZjo4OOnnyJH344Yd04cIFOnz4ML355pt0/vx5Ghzke2TTOKgXI+zHH38s5+3du5eQx9koJF+5ckXyaVRe9vPzox/84AeiWIxnFO+++y7t27dvmtTNw6YFTAuYFjAt8Fm1AJ4h3E/OBH9N8Pd+aq9mXj8hCwAq+aQcHoTqw9C7laaCK4hfH5zigaZAlfwnSwEC2/SnO24bzvb3JwlO26Z9p39PVzd2j/t4U7CjkzzwnykfOBe2NdaLhjce8/HxIX9/f7vhNDy2ADVu5SGz3TIYI77L+9/4m3iBNdEWp8s/8gi/kuEyKu20qGtOl++grIRbUuWdSzFViVrVRRVgSEzLps6WxrlEdUfCAtpN27DRCizeSqRaltmeu3D5BqpiSO12HWz3ZMgeK+A5nRr7bNLB68cV+ppN+NmGKQtkVVyHqCmQ4XTnGvvudGFmexxQyUjPqAX65ZO8Y+Ooj4GbjU6u9O8XLwlQd6aminqdnWjemDN1d3fS3vxcCmMoaEXyixTZkCfAINKDyiKgp/KkUErsHyOPrD6K4leir0nfKYq1L6ctkTELgKFAiayea4TBn34miqo9WMGRhe8wbmn/6/TppPYxP2qrvCrHMbesWfFfGfTcf0MxAd02HW+WcNpnbOcXhWxw8q1Cv4CUASghboWaNDPDhSMUUuNEPnGddOC4BSrGXLVv70leXNBNNaX5EtQIPgM07R7oo7NXS6iiuZ0+OJMjINnOoBAC0AYHJVgfVq8EDPYejwGAlzK9/QR2A0wM6Pfvnv6CBTYr7xQlXpQV7QW2xBb5rWEA++PWRlFphC3RBgAWQ8UR/jIOMpCH8R7Kw4uSPcjdMYTTsyiAAoSNi15FV0prqIpBK7hVizZYFZjxGwsF8NFrnCfXfJtiQuIop/gYvK1O82c9wDta71p/6gfQFIrUPeF+dPy3/yogJ4BAwOyAEqdzY5NuUi61DdooHF4fDzi9JDSQaoLcaKOjFyUsTBDQdh8rLiq49ZXnv29VsFSwF8AgPsjjEr9AqmMYGgAiALwmrmMAXIlsS4QB9Ldh2RoaLy9m1eqrAsA/MDAmfv7pm2i3I1nnc+QtPiGK1mcsIN+hCfrJkWOsbunFNP6I9DPUHcBjVcQFDKfKt7rt6uuVfogy5re30IMMegOu7XSYtLYF+AG4K2dlVbSBJA8vaVcAIhH/clbsPlncQhHrw6gi16JaGR3mKOn2OE9yWxjgMWA75Vftl/aD+IwO7QifmZyq2SIc2sGOrBXS/tFO8afZOM7B7ugj/r4McDsOiRIybNBX00hXGO78HIOBJxrqrMnZS1vnVASyBbpxDOdA0f1SQSd5+wRJ+qhfbY8IM5NDGRRUnSmc+iFejRvtBn0dqq+AmgH9fjF2nvTVD/gVigcv5oqN/LKXE4BIOKRXVlOs0d0wDlk9eMd2kURljUWR+PxVC3Rt29eWJXhZoVBjPKlp3uSSyqqq5Zbrpaa2HoGoodyNm/MLglyo8MAFSl7gQc8/EUknzlyhIN9xausYlPwhLpR5Qdpqqr56Pe+NzS6yiAFjERzq4sXPfVv6HcbXUlZUVoe6Q1oXuT+hTaC/AZRGGQ6UFVO4p7eA/K+ePiowf49bMzlNFlFzsxuFuQ4KEFxdXSGLHwCRVxUX0ocNNXSJ+xLaZN3EGC1PWi4q6rlVRQQF2pNnz9PKeC+CKjvGbZeUToobCRboH7A8QF2At1CcBjwLkHj3Q+tojVuA1GkMlwd9CzBymF+AhP2blDSpX/TN04WXeBxfRL78ekuog6MPYuwAQIw5F8Dwshe+Qe5dOdTR5yB9Dm0faUF9+1j1GH1lxxZRENdFCwDS8VH34LJFopzr4OEp4T64UERYVLPStV0W9jTxA7BBVlAG2I9x6D9zy2TxGfpZZtwS2rVytZy3IDpeFMORDpSM0Tf9vX2IWO0f8O+L256lM7y4AXWpEK/WqxdDvLymQBaYaL4wBmGuQBv1CHYQVWV9ywJsgEVRcJjfOuZ708bg5GsgcBdt9vSht86fID+HCkqK9aCLly2LUNA30M4wh+k4rn0N7SnYO5rOlFvmVcSNMqo/NauGzAAAQABJREFUfiOM/i7m+a60sVbmSxyLS82iAVaGHhjslTEC9a7OOGbp+eqH9ol2q9CvHodtMF/gA4c4sA/lYu2XKAPOs31Ip+HlRPPLtIBpAdMCpgVMC5gWMC1gWsC0gGmBz4wFTPD33q/KWwV/72TJPg3wF/kvLhtnxdhuWrbUl9z4ntWtOLylCkq/dxP61XxdZIEH3CfIysqS/9uLFy+m3bt30/PPP09Q+l24cKEExT29b37zm3Ts2NR71xrPndgODAwIbAuF3LCwMFnwC4XdT9NhoTHKjvsReDPebB3u3aEcw8MWEYbZnmcbDvc8Nm3aJMDxr3/9a4GJbcOYv00LmBYwLWBa4LNvAdyTv5+cCf6a4O/91F7NvM7BAkZ4Zw6n3fdBFeydriAYpPHwEoMftsYHotOdY+84VNq6e8rtQiQKFdk777N8DLbEA/E75fBwGX/yUE/2gBmkg/rEn0CEnakuEU4f8mv+9OG1/r6bW6SFh/3Gh+5nzndJkjiG/Bn9NC963F75bNu6qvJquVTNUuO6E1uAD0wJiPIw4stKf4ZWPbabIuJSbll1F/HgRsfOL3x7znEkJW4gX6c4gewQz606pG/bzgBb2cK0ACWvnP3ohvZoVG2cbR7Qph8O3U7rAlkZk9V7bdXY8Up7wHXVzZZXLc8ULwAle+1nunMUQJnOX4/3VfcL9Gvb1tT/k9hCja/lch5lM8gIVVEAv+gXj7MqYdXIkPxGPgb5heOxY4H02pm9Ah0BRlSID/BvUKcFwnRq86SDpe0UPtBPng6WG4GAfn/p5kwZvvECioanxEu50ZfGuhbSaEoi9bG6MNp7VESmgEeDzS2UPZps7QsYf+YlbrTbFgH9qptuLJsO/tfzZtrqfFTDoCnqCvZBfrRdor7hsHjA2KYBCy3dstva7xAOYfT6AXCTP6u5ArpuGh6iSYaBFsUm0n9eOi8wL5QWoQgJuLOWQTMoKi9cmCkgVwKru/7wD7+kv3tuD/3w97+zhGdI+Aq/5h75e/mRp6ygKOAyqDPnNtZLOAC/sFPsvAbKZeBR848+inEc84LjYn7NfJ5lMYTaxqLcW6E/p0C/OGgEuvEbfU5Vw43+Ou7imNHhuHGcCFuzXmB0D351esj5MzL/AeRUBWu1vzEO3dd2EMOKsAB9AeD9Y84pgeagptmxJJ3GR8bp/ePHaP2iVfTjd9+hbz2+g4qrSwW+zs7YQBFhcVRaeX2hFuoebdZxfoy091fPnxJ7oo5wHK6hs4O+vuc5AvQHmPP9lgY6V1cjdoXK6BoGjy8yTA1wzd13QEBLAPYl1QzSeQaRH8OfgPocg73JP9Sfetz8BLgDlIf+BugXKr/oc2gXKBcgYx+G97xYGXOSQTzU9YmuDmpqs0DKgMnU+QWtoMiweGpsrpa2hDIgboB8G9YEUz7D4xiXdAzzdU2hrzySzWOlp+QvJCSMimsL5RoPNtZwGv9cthhT0Qdyr5bSX89bKDC1QtaIB2BsHCsWX72QJ3Ak/NBGXILCaYLBybzWZutiM01X52f9jTbr4+sm/VX9dKthtM+iT0Mxdbi/nUa6ZwaYcS7yYrwumqstUHbAqFCJRd0iXwDKcZ23lBdhQFka/YE62qzp2M5DttddWiZsZwLj4a99BPtwUPZVZyzLZGQU9Rd2yhyYmLFCxm6MazVXcik72ZvGPB8Rhd8ebmYnz7RT+iIXGlkWSh35nTKW4P8A0urrbRObYR9lfX6ZG4OYlkUEmm5u/lHZjQh3ITwQgtP6QjxQg43h5xGAfaGMjMVwUOxOSoqmEzV1Mm+JOne4Nx0510Yx8fE06DgmACnsOcB1HOvsTCdZsf5Rhll72M5jrDYNO88bZ9XpqIUMW0bQyEQkK6C30dmyXsKCj4rRWgpmZeMMipY8YSEGPgHJEbQzMFrqDL9fPXVW+lJchDcFRM+XMWCS66+6vpZV9scpp7ONtoRHW6FlwPdQdR7ycJdyoj3FOrtwv/alHl8X2r/vTQFptZ7RJ9DHC/mhzPnys1TRVEcJ4VFUdaWANixfa1WhlUzyF9oY4Nm4kFhWaB5gtf56GT8xxmBOOV1cIOrymE+w2EQXSmAsjxqoox62VXVzI+09e1yiBKgujq8VPqwul3lrfkyiKNVDIdcIxFoCEkGt+fLJd6z1qMcB/fZPpPKDwwZZpPVxeKl1ERSgXCx6QXwAmbHFb+QF8+PjX/0+ffzBQcovtlx3PLDjJYoO3SZlQx/Zuu7JKQrxsF//cLcmbXeL87StrVmQQY2sDg9oF+euW9BEJ3Prb+gzdiMyHMT/ElunfRhtTv8rq7Ivwur8qOHw27av2sZp/jYtYFrAtIBpAdMCpgVMC5gWMC1gWuD+t4AJ/t77dfjnDP6idqD8e+BgB4tHTFDKPMt90NnW2nv7W+h7/62eLhfPHjKdbdzThYNCLT6JiYkUERFBjvzmN3W9vb3i99JLL1FOTo4evmtb3Fuoqqqij1kxt7GxkQAD/zk72OP48eN09uzZOQkq/DnbzCy7aQHTAqYFPosWwL3v+8nhfj4c5vJp3L9eO64XPNga9/U0e8fUD1v1Nx6b8z5kR/D8GB91um/c2u7jt35wnu7fie3XNSPm1rTAvWSBlSs2TQFa7qW83c284KGoEXSwTQsPKvGAEmHwCcxIp8DMdOqtuGobdMbfbe1X5gTazRjZHfD8NME8Y/aNMIbx+HT7+hDbnr+qSRmhINtwqphqrHMo3453DFjBH9jGnuKdLYhrG/ed/I02pw/J7cU7nR/+ZOKDiws8eMe+OtjOXnvXctWxYtmtuunaEwDVdQGrrYqk85ZnEdTS4K6cPzolubm0BZS/qTx/RhtNifzaD0B28xj+VdDOXhg9pmVCvmwhSx0XEBbtZ7CpawogieNQDz15/B27gIOqNgLiGhyaGd5AXOpgzziPGKs99Ti2UNgbnHS0jmdQiPbz/brdsk7Xfozx6T7sgLY0l3OM/UvjuVtbqP0Z63Og1wIFRsYPUaZrDF0e7BOVOQBJm0JZvZFhOwBNUZ5eAk1CbXBfVTmVjo0wOJUgwBNAq6Fxfn01w0jwA5yFY66PbKDoxk6BFC86O1JxrmX1PNRj4dBv61qrKS1xFZUXnCdPdz+2WxepSnQNqwPHhMbR/Pm7aXJBIl06/G+3ZJbpVKQBNwFu1/ZlL3K0iz+9e3RKu9TxrrmlUFbFo65t6xtxJ7v70xt//JE1Wu0XKJc4VjEV8JwhKrz+fe3aLXwF7WCFnAAFA3aKT0oVOAtKkAJAMVTW3T8q+8WsFIxxCjAv/PAK8nlhkbIPSNSLQdPc5gapJ0Bd1a1NAhM/y4CxX0+g1Hcng7UCGHKmUCdQGWy/UmPNt+5ovehv223fQOOUMdTWH+djfEB69sYvjL9IX5VKw1evp0UctqvNAnYDiDQuuBgcqqH0hU9K/U0HAUPJs45VlREv4EpAwGijaTROme39AtkCzKvl9rv39Hl66rFXqLgihzIWrKbe/i4BfwHbAbp2YdnKYEdnct21ng6+vV+Kh9fFw+1ZsYEVJRnE5T4AWA55BmAMeN7Yv2u4Tmo7uF64zlamrhbF14OVgNqCadfqLOpx9BYV4V3Lt5JPQ6vEg3IDzgWsB9gX0C8cgEH0T4C+HpJmi5QNfTR+Xqq0AWPaOGdDGiszX+2mtKhogfkAEWscey9a+iWUhwEiA3726b9Kb+UV0oKYCNp75qxc92o9IT60e5RF6o1tsT6dFb5rKujvnvq8FTxHuOkcwGyMNSgTFhNkZS2TfANWR7tHewXoCT+UCwqtYwxOY4xVZwTjkI+I+RtEXTQ80JVaGcRWG8AvLtyLj9lXikY5PNtZfZTtbuuM7RXjCcYw4/UCxn28SnC2DuXLL7siis6oU5QbKqOnuK+Wc3tEnSPfyBMctlqOJze+OKv/H1ov0+UJdjOWwRhO63X5Wh8qOdMo9Qt/WZzD1yJjCx2pnpV9ARdj/NQbNIivs8uJkmmE4iLdqbrB8p8A58L+ClIi/JUWhxuuFRAO6vwHzhzCrrhVO54VtWac8wArWdcFOJHf0CTlsSLuCKcXHzefDuQX0KKIWNp3JV9g8KKKFgHHB/raqaC+StJB+mERgbSvqIiWpyRwP52kdBcP2r55BYV0j1CpVzZ1sZptOauJY6zq7mMldG9nCvVwplXpkTTZ70CRiStlrECbRJvt8XCUawmo/gLgD/Pzpod5XnTw86DOknKZOzF/wj3xwBrKnvCQfagVbwsIsSgCL4onF75jUlRp6X8YpzDWk8MYdfQM0JZsb1Hpxtzd1nyBYWXcrmEwfvMO6uUHRVX1DuQR4MxK3OW8kMRPVNrRd+Pjuul3B05L2LgIX+6PlkUMsOO6NZsFCAZg7O8fKAsKREn8Gmy7Pcxb8ubLC1Jq+ZWXuuDAiccVLGjoYbXfxa7uMr71tbXScVZQBmQMYFdVxSVh/sICGCzYhP11wRdg6rNFnZQ0Gk0dTh3Ux2rTi+vCaffOFeQbkU5BHv70Hi8Ce3jbi9bFF/6eAZRbVSzxNPHrJz1GB6zjT3HReet1zXORT1HVZD1N9tZKvjUfs9kij3CDDIPjv9Gm1OeorvuKVVV4ujiM44MxDOZ8xIkP+hRsj31s8SpR7Q+Yf7GPawsNh2MY5/BgEv878FvPN6Zh7psWMC1gWsC0gGkB0wKmBUwLmBYwLfDZsIAJ/t779egYtoRcApI/1YyOtl2miYYzn1oeBgYd6NjJIfr4WAf/fx0mP39nfp7iYjc/NXWD9N4HrfTP/6uR3nlvkN+iwzc/PmHX1NREr7/+Ov34xz+mt956iw4ePEj/8i//Qn//939P77zzDvX19X3COeIXvP2ZQ78wOO533K5q8CdecWaCpgVMC5gWMC1wxy2A+933kzPB39uHgE3w935q8Z+xvOprrO29It6oYvcZK/aMxVHwYMZABk9Avx4MRHTkFxqO3nz36bDPiVqn15It1oe5052lIOF0/rdyHMqrqhSK843Qxa3EdyfOUaBQ4bHZxPl1hphslU71PDxcvll9FvRe1uCyhRqeo2MHdVf2WB9YaxzJL20iqOLiATjyOBcIZkoid/HHdCAMbGEEYFAG5F/LhizpuQh7u84Yr21canPkoeTSGVq4bAO9+dP/bgXeFLCFjXFRNNv8zDacbX7cQhysKmzqZ+wfRuBB4YaZygfo19YB2jubf/0VzEZ/LS+OzQb6NeYH56g9sW/rjPlcudyfSsv8Z4RAbc+39xtxqq2Rl7/6Yjip+rS98Ld6DEAqcyI0VwDdCHIDJAqPL6TaqkGJ53JgBAWuWk2dl/MZbhqlD8tLrNkbc3EW6AqwEwC8cww2Lg20gEsA107wa86XL9lFVa3ltH3DgwKsfvzuewKwlY4N0ygr9eGmjvYzVb1FW7o4XiRtDLCVLVzaw690x0KQlPEqUaSETfU13po5wGgzKcEraKzhdYu0bKHfxd/LIKOCsLHuoDKYd+ojPf2GV2GhP2r5tnuupGqP92nF7utK2zqPACQFJHWgII/aGGIETOoYHSfAI5QV4Q8FRwFVGbDyaayjDy6eo4NlhRTm786Aaq6cj4xkJ84XYPB8RTGV1FyV4wIMs1owoNRDrI4IB+gXCsFIFwqrq1dtFIBrKb/2HoqZ5XUNAiQh/7CxsW9IBPyl0JYRvlU/bPGnB2OA0SmQi21coD+19TaTm5cvdXVMD0kCJoSt+ljR9XJQkKj+AnIFyFlcboE2oQb8Zd8g+rDyJC2ft4BO5x0gBTKN6aOtoEyAKWHXvfm54g3gGiAtHKDSWAak0a6h+Hkm9yOC8mj6Q7spyT+O3vjoDWtYQMOfH3ITWBbnAnQDRA0YLo1Vd99orqMKVvkFzAo1Xii4AqyFAzwHZc/U0Cipt6PnTkiauO1dy69IW56cQP4ewRIn4k146PPkMDkg7QIg6Mb12wQWVfViiZS/hh0DqKitRtoLjqFcAI9xzlee/z5NDOaIaugyhutCmjaTk2ONqJ6ivAgD+A/lgoMasKNrEzW3jYgqcODXnqbhwkrawjBwXGiC5AXhjG1d6xzQL1xNRyt9mGMBDuXADF8AsQEROrKSKNSH0T4BA8N18ZgCpdSExSsEhIQyrq1D2pq++vW1WwDKvkHLQh7jnACYczqHeDDeqDPOPTqmw892PEH8gPLs9Rlj2hov+qJvf58sjsDYifKhj0MNFn3IGM+elRtoS9oSCuzqlLpCHA8u3z3tdZ2mge2jO4NkgY32W6Mf9tEvItaHWRWeUQajLZMXr+ZrkFpa4bNclNdfeCiR3wCQQV4J8XTxtbclujWbAmX+QFzIO4D54MBIOnOphGoab7xWWhLrLuP40hQO5xMmCz8UfpQI+cv2mrXx6hWJG4sbaif6KDMxTpR1v7goS/rY74ou0tKsr1LvqJuM5+hzz81PozMtjZQcFUObPX1kvkqPCWcwfQEdK7hCPaz2XcoKwX7cZyfb+6TvnC49LvNPapo3uaTtpL6rxTQ8MkGZ81mV3flL1FZ7hMp6PGhpEiuwTwzST06cFLVf5Bt96XJnO6V6+ArsuzevQOoLY7h+kC7GgspxJ1q3epzmxWwiLDrwZYiZBkYkDgXfMVbEOnlQRFQsHbpoWTiJBTvoYwB8C/iDRSGnR9qou7WShhjQfWHrKvJlqB3K4q8dept2bPq2mBTq3hjvFMh98cEg+tFbJ9hGiyiBlW39uf91c3tEmlD0dQ/YROmZsaJGDWVhuCD+zPMLkPxiUQ/GPIwdolTPCxxefvRBOlDiTFsWRtGbxwumjMVefv7WPuPn60whnk406MaAfcsIjXg0k5N7CEW38mKWsR4eA96lgeESKqqosKTLADAWB61ftJw6u91pU5ZlgctQS730ObRXjEUAYzdletDiZf70h/NnKTkkUOa5lawYjragYzAiRb+GwznGawn0S7jg8PlUU1cu/aOyNU+2ev0vAWy+0MexmGUmp+MH8ooP+hpepanjBvICp+FwHGkiLB6EoZzIqy46mikt08+0gGkB0wKmBUwLmBYwLWBawLSAaYH70wIm+Hvv19uEoyu5xaz/VDM6eOU1oh7Lfa9PMyOd/HjnXO4IvfFWN727r41OnO6kk6e76NDHnSyg0U7/9otW+vXveiQMwn7aDs8kOjo6qIpVd2cSQfq082mmb1rAtIBpAdMCpgX+nCyA+9/3kzPBXxP8vZ/aq5lXGwvgYSPcxqFl8qp4G2/z5ywsAKVfj/Awq+KvAhJGuMBeNID1AP3CGdUp7YUFSAh4DOqed8ohLmN8RhDjTqUx13jwEBgPg1taWmZ9alRwDDX21FofJts70Qi32PM3HsMrd/EacDiAp/qQGr+dGwcEWMGxe8FeyJPR6UN0Y56N/rqPNgpnG+5mbVbPv1Nb1HX8s2vpxL//WqJUwFNti61tHu9U2sZ4FizdeANUCRXdn9b8XIJpHoz2wcUaQCB7zh6EZAtf4jwjaGGM2x5IZUzHCMYDbA0MiKdVj+2+QTHZeA72AdGezTlre/i2fqMOHYL5dfWseBfpVz1nSHe6xAFevvF2E33u0blDxcbxFPuAfuEAz5Ycf58C0zKpr/SKACd4lTqURtk09ASr+H5UW0Wn+dXiPaxgGMaqsnjlNvygaLgmIoqc+hoplRWqPwhPpnVe7gIwQlG06dHPUdWhD6e0CVW9xTjrv8lJXguPfNhzaEv6Gnq0N21zGhbQrz3oU/2NbUmPTbc1Qr+2YWxVt239jW0ecxj6LMB9PU/7rr62PJFhnq3rlpCDF/+5mXQT+ErhybNNtQIFA/qDGu0yhngvsZJqW98gAQYE3ItGG8dgUxirPV5t7ZQ6AwQLldTO0ssCFwIWBQD8fw/vkz4F6BegHcK9evqoKI129w3R2oAggjoubPvQS9+05tlYxkWp3gIS6lhk9MO+sZ/idwaHv8hKzlDqRlvDNRVutC7d8piMKZh7/F1HqHfounorzoMaZA3Dv6OsfthfW01LH3MigPkfHbPAwmhTOA4AFvlF3gGXBzFABsjN6J5gZcuckiI5pIqUsAfOAbgGiA1bfADdjRSfln2cgLp757UfCTz7f/a/KmAewgHWxBYOeVGHflA5NCBzNGwJJV9Axar4ibEL5d/DUDbAXKhmL8teTR9WXJG5HWDgIQa8MxZvIEe/eKrkMo6MR9KW7bspk4/9+Lf/m6IWONLvz5cJvIZ2jTa1JMhX+ingQ0DcjgzwA6KFWmbx5V+Qs8/jFOxZRguHHqH/bHiNlUCTKCAymiZ7LHmDMrFCwFA5Dgt2pW1rA8jfOYVSuiepZVE6dRaUikIwxgMoDNcP9NOzGx+UdhjH5cFnsC+B3r/4rnX+B0iH9mbbLtRe2AKKBHCIugEEGcN9ApA37AuAEXlVlWrjebb7M80LT2xkBezyTrJVO79ZHNpfNRzGGFW81WPYog1qWNvrKfgp6A+YGw7A5h8Z4ofLbaynNQydo51sCY+2guKAMpudHATqRxxQeYWd4GzBWDlo56uo2KJagn7b2Oxyw7iJU3A9hwUNhWePTFmYAT/M/a4enjQY6Cj7e9/7WIB4jLdf3RJCrvHudPJIB4KKSrfDhgC6eqqMHts9SgVFFiAbbfmBHS9ReEQ8VZTlWcdxd+84ulxxkrwXsJJul0UVWJW+JcJrX7iWgAI5YN74+CRWnT4t4C680RahQHuSVX57689QtvuAZTzjPgaV2q3cnzHWvl1WRI9ExFBR+ibqzC+mWBdHXrTCCttbH7aCrGiHKNP5qwPk5ehCIUMVAssDlu0fdqWgsAu8AGWEvBlY/u0f/0CJ/j1UzGBzZMom+gMvFEB7RTtXyBf5S2TF487eMexOcQ9tc6eoKHdqbb5M/3q0WIB+QO2Iw48BXoCqGGMwbhyvsCy+AbSPObC5gxWyI0JY7Xe7jPEpYfGUwmVrSGfl3MJS8htnFWWGeBPmZ1Mrq+IePf2ujKdNHaO0LtOXLpX1y2+f/kAB7rHQJDMxWfpulIulLr0nGiUvUE9GvwaI/yEvKsHbAPL6umWewbZ9YlzaFOroTEkFOUbMp9raFgpPiaeic0etZVZQHvV7Mredti3eRofPXiZPjwDy5oUOcaxMPBnYSoMODWLznms2w/hWWV8m8azPyGRgeBXFDljgaRzUcQVb9JGAsCfp4JGTEh75Lq+voQ3L11JATLwcw3zp6OpCf71tt5wbxtcqV3lxgc7bZ3jOrOT+yELQ1NljsQVORJ/GQ0Hbvm2J9Mb/Cjie+NTf8AIqvj7iNPWaVMcozAH4wEXv2UbDlRaIeWRkRGyLcAB8Afqi7eM6Um+A4jzNr0RgfpkWMC1gWsC0gGkB0wKmBUwLmBYwLfCZsYAJ/t4HVQngNiSNnL0iPpXMDrdcpPH8X3wqac+UKJR8G5snqapmQj7Y/zTUfWfKo+lnWsC0gGkB0wKmBUwL3HsW0Pve917O7OfIBH9N8Nd+yzCP3lcWMAKgn0TGX9j0KCs6FX8SSU1JAw9ZMcjqw9Qpnrf4Aw9Kmwxqv3NRLAIoZITUpssCFJn/54l/nOJtDwQ2qkKinPYenkI92DM8gOypkk5J4C780IfC00UNsGQ6uGS6c4qq8+3CHsbwWu94cD4Xh/DGB+EKIc0ljk8yLOw7GxVilGuutriT5YAd0QfxgYKy/jbaeqb0NPxMYebilxJSQ96ezqIAqedBmQ2f6ZwtFG4MNzK85AZVV6O/7us4hK2xb2AMAQih/hpegWLtIziO8QNQsYKXbqzCOT42VfFRFQ+Nyqwa50xbe2OMbXjkEZAUPtPBkrdSXxpXDMNDCnfZpj2b3wDhOroKpL2rKh/Ufr/z5CPUsO4hciu4JPBROgOFcA2sTrvlaS9qLJ4UCAtQFSAlOECYAj761dNQaD2lTcQLMASYqd2fFfE4XlsH4Axw5YlfWNQj1d/R0aKGp7+n277y5TiKZbiqoLTfqihoL+yuL79CIZHxNwDs9sLaHjO2PVs/4299QwCOPftwGANLFjApqGJM1DJRz4hL2ydsV8igY2dHCB28dFzARwV5f7z3dYF7Af0CegTcCwcwCW3fZdKVfntkn6gzqmLkgbJiAuTaPdAn4fPLrtD7rDxbwrA2FB2RHiAkjG3/ZcfnJD6AiDgO9UYoOZ9qbqDvPP4C/duv/rf4237Nta1BNRbOqNSNP0blDAPDwRZG6BfALwC1qOjVojz7UPaggGrOFYvo9WMFAtle7O6gQgbQHo1OEBXH46ygCTVH2Le9s/GGsRtQG2A6AHkoL0DdhNR02ldcQOmsRIn2qS6UwbKFXgMC3UE1t7/4ovh7TVjgVIQFxAmoFvEYAWDEAeVWqJIW1FdZYUX0iQd2BAh4CYhrRxar1zKI1uPsTBvdPRnSDaaY5M2UmrRUxrS1q4bpyMeXKTmwjcpKy2hLZi8V5xykC8XltGnVLjp83LI4AdcwOp+hbMgbPlD2RJ0Cts67fEzsiTFwSYo3/ak4R4oKgBQ2yVq53gp/o0xQ/kV+UW/zU32oa6iNjuaUk19bKxX19tEY93+k1evsRNlJsQJhIi7A6r5dHQRg8OHNO8TOaOtQ/X2awXPUAfI0k0PdIG7YFLZHneIYwOH8qxb1zZnO1znb3ngK6BfO9nrS9m0eGoemgzKgv0GNE34AYfe/+iP1li3mZdQF/LFVRU7juIGyA/bFFuGhCI0FXKt47ASADpvDQS0a7RsLLtAfoaoOJVFRlGYAFOFwPsqo44icaPjSdI3XuOi3tmWL2PwY+c9nNezGXrqSc8waA66L1S6YtwBthkTFk6ePP+kcAeXf4rFByuRxGqAsHFS6O/I7pQ1DJR3p49PZ3kD5l45RVWXhFEVwqK17enpKeG8Xi8qxi0c2/cUDL00Bm4NY8RvjVqfDpNhNF6MA9Id9sIBhhNXkM4PDLPlghWjYlAYHLKrKvDhl8/rvkmfPFSpzcqUlXj50oq6Mknn7xyuXqISB6+u2cRC4NiXEleoGQmhbClH50BjDzp0yz2JsWrplt8wlg36ptNCfVbZbCikiyFU+i5NZGXhwgmFWVvTNYFVgVrRNjnandestyssA4dEOxtwa6eKZTgr2Xs1qwuOUV3uBgrydpK+iD6DtB0REkwND1y5eKXK9BOgX80pM0jgFu1hUb7MylxLmCoxbni3lrFzcJW0Ec3GPmxedLzjBi0l6JV4YB4t0MlY+S2++f0r6Guabr7Libw+PyV5dVyi/vYVh6liCyi9gdIxNyG8NA8TjLl3cZvuk3X3r0Wcpa3yCleqd5C0A2MKep4qOUWt7JfW0Ndn9f4U2AgdV4YWbP08FJSco4GEf8mucIKfohynOdQElJGeSc7BFITg0eCE5u4xI/aDPlDSfpoqhQVkgg3iMff25yKdof+nvcFgWurhOplPzwP/P3ntH13Vdd/4bvffeeyFBAiDB3ilKlERKpJolWZbkOB47jh1n4jjxxDOZ/JOZZK3f+v1msuLYSX4pzqhYLnKiQommJIpib2ABQBAAid478NA7Zn/34368fHxoFCWL0jlc79377j11n33OveD9nO+tdswdmEtCA0LIx8OLsNBl28oCnpOj6Hr7RZnTm/q7HWPKqvqNeX7Ux0+g+7nGnBTq9BW2Yh3fMNlV1PEKT9wTa8Ccsi43hDr6p6mPYW38xrjDeMH1URd3wi9RJs7jg7kA553vfTVfszUWMBYwFjAWMBYwFjAWMBYwFjAWuLctYMDfe6P/ptrOkVt41qcO/wL6HTv9P8lt2v5/SPeGtUwtjQWMBYwFjAWMBYwFjAXmtgD+T/xeCgb8NeDvveSvpq6LtEBSdMotrwNeZLJFR7tb0O9S64mHiQAcVJ1o0RWeJ6Lzg9KbD9jnSbTEUwCuEFShGQ+AoUaKLVQXNSi0gN+uoF8cB/jrFcivnmZl20874MHuYh7oKtixmLjaBsAiCEiLC6m1H9BH1t+aZrFb5Im6KPCy2HR3K95iAEyUhXairou1892q31Lzce4j7WfnsYR8l6fmU1d/hxSBdOhHjb/UchF/7eoXBZS1pl2T/jSNjvo7xhfOAfr9s3lUtufzp4z07beVYS3P1b41v7naCLgJIKlCvq7y2bz3udvgT1WwBoC6FDj0bi0I+Tj9NR+ImZm2bUHAGiCc2lZV+WC3luVr6LGLF+nKjCeFxaZSP8NbgAoBBo7UepNf4RB5TsQJ0BfMACGANIXX+nwHqeRgmygpDgR7ySvML5857ugOK6yDvnqs93ZF/WVrtwlwhnnLld9rZoB+f3bA7v96zNUW5QBimyu4slXW8+kCskUFx8j1XusNCG5ksJ+c00DBEjAbgm/gkzTT1UHLc1bRqUZ729HPzm2B8my2x5Aom1oBX8BWCFD1Bcgr6r78G5AbQMiijEyBCAG/ARSEGmbaspX0+vHDFMDA1oFLZ6iT1WQBChUwRInPxfrrAqM+ygqzyBOfgsxYCvVntVzbVfKOy2Wwrk1gTSnc8oW247rh7Kt/9J1UAuS3lKB5qD01LRbmnD11XlRZj595iaGsBopJ/mNR7PZeGSH9hzYuS0yVtm/auEN8TCFRgKhf2rLWoQaq+a7kekPRFv6LoEApbBLCipV6HAqrgH7/uviUHAOAenYiQvoU6pEAXKH+uSxhrYBlAK6hTAtFySRWiASo+VfvvSWwKsYU7AVV0ROtzQIN4hjaXMkgJZSbAbIBmPNacY28fEvo73/6NrW21ztAfkCGCIBWgxN9qKGWlTSD2ynajyiGwcRQ/2kK2pNEL24NETVkKCLjs4zP7dgdRZHh4468oFRLZFcIH9+dTFC1Fsj2BowKIBW+GMJqkjgORfFDh7tp49pQyptMoFOsnPlUXILYBXYC5BeWEEGltY32OnJ62PE6Q5ST7PepyblUxW0E6FhZ60tvnH1d8lfFWkk0xxdAzKMMq2uAv8x1v6ZxrFvEd77OAyjvHXK7DZpzVs5V4BX5IQ+MH+SncySU253nEYxpvaew1lPTaN1gY9gugxefZGUtt8+dDEsjwObnRuwLaZAfwHaFKUPZr9wTU2hLYLD4Ls7rPKLXa+tY0roAmIUPYqEMBXmT+9TsLXYcqquU+1zc8yM//IeF1hl2gTrr0MwkjQ5Py1ysEDDKchsbpqp6Dzp+tccBX8JeMaEeNMWLElAu8sQWAfmiXtjimC4Mwv7396fQwZN1MrbK65opNjSerrdWOPoK+SA+YEhAvxifAFjb+brzrYxlMgfoohOUhUUqUE9GgE9CnXrQM4w84+JpDSvS/vStf5R59CQrqmudUhI3yjiPTGMQd/UOOn7+PG3Lc6MDxf0UH+5NycnPUnBEDe3cFE5v/eJ9CpmskrmqmhXdo1M2MWB/nXy4LVHc/qAQL7paO8zArx9FZz9FARHLKWnkGpW0TFE8Q6sznruo9WoZ1XA9yy6XkL9XBB2/3CxwbiyXNTRqf1PCg7u/SRNuPnTmwlvSFnwlhnnTBb7PqeoeZd+spXfPF4vqcWXCCO0jX4mHuQ7z0kofD9oSHUNb/Z6hoOwKvn+bkA9UlzG+sXjou48+LXCvbayNfnXhEvVy/2B+BDiNPAD0e/oUM9zcTtf4zQDwXyiDY1EJAtTSobqMuFA6V//BOIiI9hbfkYg3vlRxG3Prvx15XcYWYPHuQaIs/2q61lPO/bScRob6yWdlOM229VMXQ8QIgL9jQsIoPHhAxjLK0GsJzk8vi3Qs/sE8szGcge02VtNmsLnbP5h2s5+7sR8VpGfyQhh/CmprptapcBrJ9aQMj0A6y32i9xsArKdD15Db5ChhQY3zvIUxAH/XcYjyrQHnOy+dFFVfjD+tJ/5GwniD31XVd8u+dZygTVAWRt5qS+SL9AoOz1WmtXyzbyxgLGAsYCxgLGAsYCxgLGAsYCxwb1rAgL/3Rr8BvJ2u/4DGbQ00PYlF8m00xUrAn9RnsrucRit+IUq/Bvq9N3zE1NJYwFjAWMBYwFjAWGBxFtBnSIuL/duPZcBfA/7+9r3Q1GBOC6i63JwR5jhhVQOaI8pdO5z53KPUW3Ztzvz0AaECANaId1JPPGzEQ8t76eEiIAWFftH+wGUtAqz8/PxZqzkcD4VvOej0A8BvcGbcbwX81YfDTlW67edSVJM1scAa/OAc/Xs3AV3UGR8oGaoqnj4817IXs0X9NP1i4lvjLAbARP6oJ9rvbGcdQ9Y8f5v7GHvWh/7z1QXQryrdLjbNfPmNjfWTu8fULTYaGOmn8vrbockUv6RbwPr58rWeg/rk3Qrads1vIXDXGdrSdNha4VAsGgi7b41AXouBGxVosea32H1ngHSx6RaKpxDqQvFwHosn0hPGKPzrGfS11hforeP/IHDVNX6leDWrnp5prBdlXwA+AH8aJvvonRNlotwHUAiwEQIALPcBhhIZVpPfHr4UlsVKlzcAQRzT8QcYMTPBRq9d+VDi6hfgp7H4YXkFPcbCfOMTSr/OQRWc9Tj6j6c+ysv9U4FIXfmfKxg9w/NRSgkPdfi+1ttthOe8WVbjvgH5ohyAVF0xywkwHQLKuP+bf0TvvfuS/Hb1hXnyal2N2BPqjlBuTIkLFFudrasSMPTg2RMCCALSBTj48ocH6XuPPiMgMEDNSIYBAZKO+wcK3DvF4BACXmH+8KOz5D2aJoqNAIcBTZ2+clny2bd+K5U2lNGJylpal7WMwofdBEgraThCAAat13/4Z1BAPHWwoqQ1wK5/8+N666Hb9vFHmxWGTI5JZbVG+yvTAThp+PauKHr94Cn5qaqsGFOHDv+l2BLjFu218Svs8Wp6+AQUHB/e/iAd5y3gM3nFPb8iHlDZxod/n1U6j0p+gP/2P7TVAQRDwRHgINQ0V7Jd4L8IdkgwWPoD+/igj7GYoOPaAQHzPMM86d8/PCtlQw0zK2q3KGViXKAOyAtwPMbIuvwiAYJHI9MFYkYZ3/idKProWDsDhE+Su5sXdXpV0Rtvd0g/zYwMSzqAxFDwTPDqFSAU6bpZOVQDi0/S8uFH6L2GS5QyOkENNSPyeeM3XdTcOkaDbIMOhoZHA/c6IFVA/QD9AGkD+gXAhzFqY9AXUBt+n+tpd6goIy582st9D/363AcUvKyIfD3cJK7aBmMabQa0CsAX/fHlHQ/SRwwFbsgppH0bNlHdpbPU59FDbQy4bnTbMu/1Qu8brP6ibXa1dfYta5ywlPXU23ZTYRgQNcC54KAJGmD7OAedY6wgMOA853sSV9cP1Bt1sY4Z5/z1NyB1AOJlNjuQ/+Oj74myK9RpAbJ+My1H5sceBtJ3RseL8ur2DXmsUDpFPz75oQNM1PxGxxoF7LXe0+k8hToBXEa7bV29Mg4feeBFys4ooPrmCse4xH0D1H/DJ0Mdc1pBZgCdu9pH7gyTRgS5CYyKRXHug/bFC1Cf1fsNAJnoM/wG9As7PL75y/Tguv1czTIKCcsX/8d/iKBOsKvWN56VcnuvpogiOiBa1B33GhpXy3hiw3aZB6GUDT8DzAuoHr4IlW1A+LArFp/gGOBfbDEWsf+LCwfoWm0J7faelDHazSq4qAc+mIdysm0E9fzJmVgaYug0Ji6V0vOfptDZSvLwn6Vg32s01TVFh8/2SZqWLvvbMXbv+SqdOv4mPbY6lMcbq157dLANJ2WuAPg72l/HCt0nKTd9B5U31lIeA7Upnq0CzI60ddHT6dm00j9U6oQxeLq5nfB3Kf7rpKb5FMVG5VHM2M15IIOvYeM+09RQWSJ9cn/ei6yMvoMyfQdkXsd1GPZImpygEzzmBtgmr1b9O8G2U9Oz9LU90ZJ/+8Be+mpCgJSLa0p/V79Av6pijus4FpQUV12lR4qeoez4FTTsHkyR0yOUtiaHUtMSqLSqTsY/7Iw5C3GtAcC4hkS2radnAl25+pbMNcgfc6W+heX+1YF0kG2bFOZFYzb2iaYKinVLkj7TPH74pa/KNQ5jOTEiWuYU61yBOQ7jOCtyHeUmh1NZb5co/AL0nezvoeJIL+rxc6NTHx2jqSgeWzmtlNPcxe2odtRdxzDU+lt5oYz+1jroFn6KcygP40vj6TyC8/ibY4bnV+zj7yP1ffgcxiV+I2D84BgCjgmoz/s4hrQatDwtS4+brbGAsYCxgLGAsYCxgLGAsYCxgLHA58cCBvy9x/qSYd+Z1jM003Tsk/1wGcRlmWAsYCxgLGAsYCxgLGAs8HmzgP4/+b3SLgP+4unVx/t8917pbFPPe88CeIC4JXwzbQ3bRI9EP0yLAQi1lYtVGdX4823xStCxTn7S6CLMB/0iuj4YdwUzuchuUYfu9QeLUKlL4AfNS1UiVOP8NtR+tezFbLXPFxMXcQCmQC0N6ZxBlsXm4SqePrTHw3c8oNZ63Yn/oF54OH4naV3VzfmY9QE6zuFmQqEBrbdzmsX8BiCaH7RCIFF9BbQrOMia12IhUQWhrGmd99EHgW41DmVH5/PW33PlZ4VnR8dYsdECGyB9Ts7+2xR6ATXUztY7+txazt3cn6vOWoZV8RaAnvNr2DXeUre1M/VUXXZekkFFc6G5RGHFxZZjbZcVIF1s+rsZD2Bn6bVjtOaJ79OH/4vhUwa6oZ53obKUhpsa6IlNq2lveKIUCcXVd6oryDboLeqLgHe2MPx3oL6ab/bcBPwFfAXYCgGAz49PnJT927/cqKrSruZnPQfFw6znM+i5uN+TV76vzfOlxjY7aIW6jk92C3BjnStwHcdYxDX84VVBjvEAn/jpT96UhSA+Phfp/SOu6+LuXiVAIK7FM/1dMjfgmmpdUKJ1BPRrDYB9QkP20XRbmwOcw/m5lKcBWSNfjCG0AeAUoNZKvgdIn3AXGBUqgzhflJYtsBOg4Bfu2yMQb8mF05SakiFVuFxbxSqwYQJ6DXh6Ol6BjvwA/QLqXMHzM+DYguUFUg7OAZ4ra26WOXfXitVShwMXWT2C41rtikLgn658FKBcd6+/1CP1mSRRR0adrfOHzrESib/cve2LT6xlQF3xlSP9jvkYfRwelkLnL75MKxO3Ue7OHQKwslamwF4ArR4IiyJ/N3d65fRRgc5mB2wCoAJCBfwGNcmi/O3Uw/DXNKuWdvtF0+9t3SXthyrvoKcHdbJq8/u1djgUAOuLe58i2PAyH+tkEFODb38x9TSHi8o5AFzMl+GdBZSaGUk9TWfF9xFXAeJH0jLF//u7O0QJE/VIS9tHj+5ppLMM3sJuHx4/K+Plek2HwHPHa6ro2wwKIxyrvEKXms/J/nef+Ar7+wS1sI8g2IbsUKG+ySA8cxP1NtfTHq7T9PQ+Wrm8hbyZtztyrt8B/UpCpy+AybDTEVbl3RAV61CbPeM2QOM9LL/JITx6PaX6TglQiPtTqB7DB+E7GuCHUAftb28R1WrA6dd5TtC3VoTFJwqojT+GK8evyXUX/qGAHPJBf8O/rD6h+evWOl/qMWff0uPon5nWegKcigAos5Lnj7B1IdR6xa4Eq3F163wPAPiysX1xC3BQ7/nqrmVgCz/zyMy1K4gy8AcAH2M0mf3OZ4ZlozmgXwD9Qtk22dOLXjl1VkBFgI3Wcp7e8SJtz3+Qjlw4JOmcv7RNuNdROBHwa1RKE9XXDEl09AMAw6H6SurqqZVjGMNNHfYFFdJXQYmieD7a3n/L2EZk5D0xYYfSAQ/3XiuVPJYXdtC//PodamAbDgx1S7p1W4Kot8tDxjnSIW/4s3dsGs2y31lBR5zT+iNDqGPn8IgJZvAfNoTSLHwY15m/P3+cIeAoKRfXnozQUGrjeIWb83k8zwrUCsgdcOoA+yHGpbu/P+1ZvZwqGbT91tdjOWei0R62g3ckhSem0hAvdrpy4Rj1xU9RxakeimAbNTN8nZTuR27j0zQx7UGrkxk0nvIXSHikn5WKg7sFXv3GvlzOzY26ZvKocAUD/oPF1M+wb3cPiQIt5okXdu2RxRsHKkploQKuAWEJkdTQ0U0bUgPI3z+bPJd/jY4d/JHMawBykS48LJVKiu0KwACFh93jKTishtO1UWpqBpW0eVLWRKfMO1A0h3K8T9hGx/0b/Dq2M5PS3W4oTbPvwZ5QJdcy9Nq9nucFLKIAnI58fnPmAwK4PtszRA31LeKnstCH1aihCnz5+u2LcKRT+KswI4IqOQ0C2rpj51ra7BNGrx45IMrShy90yzn8Tb62cCcVFT4gv+GvGqB039nlS74jrXTZNkajg/Y2WOcG+Mw39+wCTcv5s/L99asyf2GMrQ6OZWX8WCrY+WU6/t7PaeTaqKgUYx6Bv1mD82/rOes+yrOOSavP6thC/K88/n26XH5CksLPEU//g1D9HlsA8TiHD+rgfD21lmWth9k3FjAWMBYwFjAWMBYwFjAWMBYwFvh8WMCAv5+PfjStMBYwFjAWMBYwFjAWMBYwFlicBfCs6F4K+v/6bcwDzBF+dOO4/YEfEbbWfU3m6piew1bPW48ted+DUyioq4nxG8G6dd7XNPMdt8ZZyr4Bf+32N9+fkAUA/b7a+oslQb+oCgAjgEYKYFirl/7Md6iv3A6NWY/PtT8X9GuNj4f8rlQ3rXE+y/t4OIuHmNYHl9YHtoupO2DrxaiMAgZcCNRbTHmflzhWm1sfTN9J+7TPAJwee/P/3EkWLtOgXtZ6uox0Fw/OBQ2hCG2jFU6aq2iMf3wA+y5fu31B8BR2+/Dg37rMzhkIxg3PQv2Fcq3wq8uMbxycy77VtRMO6M45Pep7+qOXCOqeANa0LNRNAQbnNEv5jfznA6VRDlTT5usvLW8htV+N52qLuUmheECkvR69Dtvf6Vyy6r/li7qmq/LQF/q6bZxfjK+5yudOj1mvXYDuAKOqOi2UjvGqbYBmCMPs10GN9QLsnOXXo6M/lvv4C9T7BkOHHzbUCrQIGKucX1F/ndUUS+PiaOT+h+j111+VxTWNo02SF1R+cTu5dd13qbTEDjDJCcsXwL3D/1QjdarpqqCKaiambgTUFUCMsy8jf1yTkfZXb9yEiTEmAeDCb9V3NS9s1a/Rx7i+RA+60+V+O7xmjedqHwAtgCKMUShv+vvGOABZAMfJwdvo6fsbKDmeFT5vKBMrZI38rG0ATAlfL+/roStsQ7zSfoR9BFDlP18+Q8sTUiiTVYHxenIEAKoAgK9xPxWlswJjRq6AZIAz8fkfP/9X2uzrR01TU/Tq5fMCd0FVuKHnOoUG4Vbfj7xZ6TLS3ZOu7Mihs//+juSLL0C3vn7u0i6Mi8iN/Mp15rLgo6gz+nCkv5uyMnwIcwf+0Gk63SznVckTCo+ulFVdzWdrWF30QuWAo3z0MT4I+UnbaTqclWZ5ngOAfra8Suy0KzZR4D/AalABxavnjzMYB4gNMBq2v7x0gqK3hItyNHwZNlboeV3mMpressLxNgUoiAIiLkjPovG+XoGAFXAFjGabstfv4fVh9ObhblEoBeSKcgAgAmbTADiucdBG7gzEIQ4UO6dmmqmtwY+uN7dSOitax4exynIAK4IyzIw+QD6D0bHU0NLkyK8gezkduHSGBibs0DsAXdTzKzkrCGrD6OfGllpqZ1AX/gtQHT4Odc+FAuqLD/KEKmrt2IgsDgL0m58byJ8AOn2ukmyjrfRIQrbEha8DACzIjKV9G9eIgjLAVICCAC47WxppmH+jXoiLz+xkHGXk2qi2fpD+y5Mv0OFLdqD5Fj/gvwix4GS+YB0rGg/jBb63MS9cAFP8xnWircOLspM9COrMALXDknzpKZ4XPni95TaQzjrvI1/0b8+IH9W13PRHnZuhljof3Kj1mm/LTRWQE74F38AYhdrv+31dovgL+LdsdJiBxQpRRoVtkcZ/oE9gdavd8PeAKhTjjR8JcQUOwNNaB6Sx2q+pflROo11QHsV8qirfCjxb00/TlKiSuroG49jmneGEPBMDmsnXy50e3BUpczD6A/cIuF7cv+O/0jlWLw/zn6bQvTE0XjtJ63JDpN8A/U4GTlBRYqCjH5EOeWOuwdiFMi4C/Awf+C7mM/eIKKpjkPccf6K9vMW2bTxHqcr8ikkfBlSheltO7p7dVNXEExm396s8X5YN9FJVQ5OowQP6HWRYOC5pE7V31lNkXCp5MkAf3FtPofE+1MIQ+bKEMCqrHKb0OC+KDvWg/JwA6mxvoJLy65QQ5k313dOUsHwT/fqdc5Sc4EXNgf1Uef4qhXixmnNXMKfnxSwpKQLwhrC6M/odCxUAJWObEpUkYwaQ+tRkD2VH31S8bZqeYgXtbRTpNyIQNPps/wOPUmKMu8z7aEQKj2Ufnt8xj6xk2wO6b+iqo2tUS4C2ER4OKZDyUR5CIecJaF/nLEDnsC9shjlMwN7IQCr2Z2g2fz01BUdQMgO3iNPE9sb4B0j9dpXNcb8kGd/4wqKHto4G6Vc9/s3n/4L+96v/QGl5qdQx6s6q9VMUn8z2ujFvBXjwIiKveHrv6M9vue/D/VlKrDu5+QbThox0GT/IU30b19zHCuupqcWfXj78rrTTl5V9fdxmKI7H2d7YBFHNLr10lB6+7ytUXlks/ok8YE9XQecUnMNcgXjWY9Y0Ok9gC5+HD2N8wY9nZ2cZnu+WffxGW7BF3bFvzR/HtSzkpe2zlmX2jQWMBYwFjAWMBYwFjAWMBYwFjAU+nxYw4O/ns19Nq4wFjAWMBYwFjAWMBYwFjAVcWwD/334vBQP+3gSJ8ezyTj4G/L2XPP4erKsrcHexzZgr7VKg38WWZYV+8VBQX6+72PS/7XioMwImcYUXlvpAE9AvIO3PctAHtp/lOn6cummfzQdrLjV/fWA+XzrEwStw1XfmizvXOee+wW+o0CWnMSB3A4ZBWvVVhdjmys/5+FwKn9Z489nNqhoL+Lin5ybwaM3jTvfnsjNuVOYCH0aGbBQQHEofHq6/BZxE/I/TF4As3bdlCTw+n3o6ygAIsZgwn20XSm9tz7JNv8OvpHatorhQPtbz7cc7rD8FLL3mVe0AORR0QSRAInP1wS2ZzPHD2bfniOY4DJVq6/XLqmwLOwK22lYYYwd23HypJ38l5TEQCUAQUEtVl12pFEANwEeAQICHSthf0BZAq00H32YI7L/TkauvSLno5/+48hqNsNKq+rr6JOr/2N4I2j/5LfrH0+9JfEBtOt/gwA+/wdDUxfkBQWe4d6ExCWBS02wN30Q/afwnKXsxX3hdPPpMx6rCqkiLcp92X0eNV4PpZxfOOrKzxtGDW4tCRdEYvo78YAuAbF/atVdeYQ+lx615hWQbGaIyW58AXUjb391Ja/IYPma1R8CWLx85KOrAmi+gX4RtK1dTEq8NbGiooVfOFZP3zFoKChyhYIbPoNS8YaRGFFE1HSBM1AX12PNAEF05MST9gL5Afw31drCC8n8Wu01N98k51Bv9jus79l1Bv8hf+1vLwtYVTKkqsLVdJY6FAT6hO/h19W1SDuyDOsI2gFHRFoVZ8YcGQErUP9n3IUrwrXaovwL8TWIF3ZCZaUps6xOfhaolgLf9D20VmGxLaAwJaMdqrAr/AijvGoykkop28Wn4L2DdcyMDlOEXQGGsWjrqZgfSUSeMBQDJKCssI1tUb6GWW5SeT43NWXSk/BDNMviXyUA34G6MHyj9ahtgF8Q/X1Mp4+0P9zxFbv4BBPAeatBIM8D2hg+indZxgrSuAlRG9zIoiXpDuTs0IJCgNIwytW9h0288+AhNjzC0zCqwQSEedLLu5srVfZtW0t+9cYjqWb0T4377tgfER+FH7gwfunMdYWN80C/9HvGUHRIhQDVUq50D/GVo2K7c6Xxuod+4LsDXoCqLEBrhQaPD03Kf0MyXznD/GRoa9WL10AD6jwPDchxpYnatIH2rg/ottgiApmEDa1C1XFd+ao1n3dfFQ9Zj2AdwCSAaAYqt6HeEKoYsVyakSr+GuLuLbeHD8HOda881N5KrhTIYUzV1ZylzXSFFB7iGf1EG/ETbid9Jq5+m3qabiqo4l51sh6hxXtrYJP8AAEAASURBVAOOW6/ByAf9hr9BcO9Qc80OkQKyxrjX+RRpcB6A74kLH4gfz7r7Ucu5NrHx1PgE5W8MpcEobwaBJ6i6qU+KxDwSyqq9KCMoIoZsXW0UzPMbxmzamhwK5jIwxpanjfOY7KRVnlGEhQCAVQGq4vNa8QUqCoyg0p5OgeVD83ZSbcQEpXaNOUBbjPPx2J1U3nmF1g3upsag63TpfAllr+Jxz4vahgYZ8GffyskLJP+JWdq4M4ROnumhhMRNtKboy6xo/C5t3RZBkb4BFJH0KMXELKeZ8WOyQGrENkmBQxMUH+5Opyv7WIl9kAamRuT6iLEmoC/XE2MRcDfaMzA57vC9wbEZAgCLRQcYSxiroYFBArQmR8ZQ39AAlXv224Fe7gdcA+BXNr4+hEbF8MKEUYlfkBFHh94/LXZVCBc/APujDljsAIAaEDLsBn/EtjkkVBYhdHgWMVzsQ018PSstPSdzMWzZ2VwlcwfqDXAZPmoNuSsCBboH9Osc4mJSZDFESW0DtfZ0yPjFW1rgN7DH2YZuWp+WQCtS0ik5cyNlZxQQlH/DUtZTb2wSrQ70Ezs458tmIE+PDu5jP7EnxkrNxRPi82gX6qpB8uNxg3t865hwHiPwYRxTUFfHAnwT57CFv+KDgLGI+3b4PfLGb3cez4B+ERAPxzU+0mO+wRyDvDV/lIf7LOe/QRAfcZ3nKMncfBkLGAsYCxgLGAsYCxgLGAsYCxgL3PMWMODvPd+FpgHGAsYCxgLGAsYCxgLGAsYCS7AA/s/7Xgr4v38Eo/h7Z9Avnt8b8FdcyHx91i3gCmiZq85QJloISJorLY7rw8H54tyNc0tp00Ll4WE3JnAoIN1psIJqd5rHJ50OfWPCTQugz63QyM0z9j34mJeX14LgEh504/NxfFL7Rh/u4zeA34BABqgYWtEAX9W4emwx2487rq1loA4IWlfsL2RLxJkvLPt+tkOB1gomATKYCyQApJm6rMCh/jpf/os9B6jvrdrXHEAflFo/SyEzfbsDTF1KvaC6CNVNBKuar+aBdmq/WuPifFBgvEP1cj6lYM3LebtUf11oLgWk+2rF+1KM/6QntRYfEwVfn7RM+ip5yCvAf1J2UQDH02NVFOUWSq811wmsAvAlM7dQfEYBX2QE0NtrIkTUXNX/1O8wrj09xum1Kx86N83xeyHo1xFxCTuPPPAirXxov1yPA1bvoqX0vdocffrHT/8FJWZVOaA3VAH9PZedrerejazwaA3ID3YBdApYCUqpAL+gEIoAAAygF2AtG40w9JskUDDAL7zeHWq/2NfPPgZYoRALlWAo2h69dpgaIzvp1MU6em7jf6dfnbeD1tY6YH8jK8sWxW+jlsmrFJ26UVR+8UcN+hc35z39ZQ44CfMUPiMjIw71UOf88Nu6eEPhXlfxXAHSGFs7Nz1Jl8pOOeYrwJNuvDABH0CtsBeANtQF4alQ/gPMe5i8/IrE72BTwOsBEdFUWLCG/uq9t8SHAQ26hyVSos0+7wLabehqp/ZhGxWlZdPBY9UCrCPP7OgyAUTbGTaGPQBtPhEdI0AuIL3nktPpr4tPCRALqO/HJz8kUbn82d8IDOvt508RwRO0b9t6VulMEyAb6sDHGfzFuED4k4K1UjfY6zsPPi59in7E6+5Xh4QLsA21YPjgYhaIwB5+g4Oi0gmVVHJnVe66RgYSh6Q82BFK3YDKhhpZwbPMrsybysrNHd03r40p0Wnih9/OLxIVVbQXkDQN2Kh8bJjqWD00fmxUYEIoUpe2XKSIxCepu+uUKJoq3Ij6oO4K1ulYksrwVxRDsHNdd/JXbacOVlq1zqG4Ng4N2OsJYA7A+tjEjCgNAyj092NYsq9dylToF2UBuq9uGNRiXW51znZ5co6DqI/Oba6iALx043/wD/ge1GoBtgqg2N/LwLofnWGVdeQBVWvEgUJq6GQfldY23pIl4sBvlm24nybcbI7rqkZSWzvbGNCv8zlA1DjmvLDQeu+BfLTvnPPUMnWL820Mr+IeD/VUmyC/R7cmUc/ACFWc6pH80J+2gWqJg/MIvQy6Iw3msuGpSXrz/CWBQzHOJycZ7K1pE0ga9lGw8wqrqxYxvIp54ERrs8T/1xMH6FGPCDrCEPF6BmMB458bTaT4rPco2MeNwtfuIY/hYvILXUPnPnpTlIaf3jspEG9uRgArqvPcZnuRLpQeJeaVaXl2IQGkHaw+yeDwMBVfvkCpfM2rKS8jHx6XCOkPfJ/cOk87lKehMj7M8+O3l+XL9ROLDRAA3m9ft4UyQh6jwpxAUcnuHGig7PgV/D8nbjLexnMSKK2tRxYnvHnqrMDAa3nuePvscbk2YF7DAo+3Sy9IfCwEKciMogvVR2Sugm2XhbmTbXZS4HJcu6EcjkUPK/naAvshXJtZQS+VHKCRjbkUVN9OCV69NMtjG3bEHIG6AppFWiwewEKAV7g+GuK2xYjCelKIl0DLely3sNnR028JjI2FA7ueDaDp7knq7pmg7K3PUWoIA85cH7QL1zuUpeDv6rhwgX5pxptqutD/N//WAuR7vfQMXbzY4fADLGDC/ATf0YBxgrlhN6tSf3Ts5nE9b83TekxBXb1X1r9psNUP0uKD3wrFA9zFPvw5YH0qTXti6r1Zb8wtyFvHBfZRhioFax10i7w1rh4zW2MBYwFjAWMBYwFjAWMBYwFjAWOBz48FDPj7+elL0xJjAWMBYwFjAWMBYwFjAWOBhS2gz4IWjvnZiGHA3zsHfsEVGPD3s+HHphYWCyiwZDkku3gYpw/Rnc/pb7xefXpZJB174yU99Jne3u0HjIlx6xyv8P40Gh533+MUvW4XLUaB2bnvPg5g+nHSfhp2+TTLwIPq+QJ8bD6wxnm8LcYnkabo/qcohUEMVyqw+vBe62WFfnHM2Rc03kLb5Wu33xHQrxCgFWTSsgASqA2ejXmKxvaP0njNxC3Qg8adb4ubkeYjLY4oVpsvZFOov97N4Arqu5v532leGLcA35paztwRXDHpzhgmg9IIVjVfa33UtxQQxjkce+D533f4DpTrhhrsAKI17ae5b4Wx8Qp53I0B/vVmJcaI/j46U7ia9kxN06HleTRQc4WaulkZMSVeXp2O9gRsmabwwZUy3yfH+ZJtaErGok/+mLQN/pf1fLrEQd5J4TZKi3icEjP2CXQNkLa0vvg2P3cFVN+JXTDm4mwM0bDq66FjrxAg1PMXX74j4BvlQ51YlS4XU5+p0Qvk5+1GWYm+AkitygpwCUohL8BLALs2MwwIaBP7Cly9sHOfQL+Id6zskkOhFr81IL6mefXYcYGKkmPWCJhd1nxMo9027wEe+8WJwwxUulNr/XUBkgBVYr7AGMZW5w7MU+h3/MZcY51f1OdRkMbHPvJwVjDVuRDnEaxp8RsgGK7rXv12xV8o6wKsBdCMV87vf+BRgWt3+PpTpLuHgJT17UO09qEvEV7xjoC6ApI7V1VOX+P4UEIG0AZF3RPttZTlFySgNBSWazpbWaU3h0IY8gWcBxgNqrAIacmbea64St9bsZohQ5soXwLGBnA46OlBaxi2vuI2SpExeRQfkyrQoE/YRnr/9EsMbndT61AUTfkF02/KT1Nx1VXJE3bDPHTJ1ittBwh25lo5PZmSITBt4bQdKgQ0B4AZ9nS+nklGTl9os5u/N9spV9QyCzJSaLZ7QAA8qGy+yrb40ub7pL1QkVbI3Ar9AlTcxdAx6vZhQ60AlVAMhZ1KGfiNCQmjXoYEYUv4G+yAcpdlplKsv49A6VVN9fT1vX9Mxy5/IDXEtc3HL5SGh/pp956vUntrtaQJ9hqh+KR+WZgDCHjNffsd13JAvwjWOdR6nwGbhXn50skLdsV8zBmREeO3zMmYYxF6Bm5XWt+8M/yWNwAgHv7zYfeaYNpaEEzVLNI7wYquroLe+1n93FU8AL6wOwDMdp802hTqTYPRsQKwV3a0SN8iHQBwqK8CRP+7t96krId+x3GdcM635NQHYiOA0X29bY4FV+iDuYICvhhn6keID3viGNqND8a91cZz5YfjD68Po8auGZkHNC/nOvgxUN7ezurHTbMUmLOKxjpbpD81HuyHD8rGMcDPR1sa6anMXIHeYT+o6CLA38pHh+zwNPsoQFach79ifoD9sCggfPlGHkuX6eHtD5Jn8jn697eOgqulS+f4ut0/S26DzURTrTIPp3p3k4c/q7MOfoNe/cVbBGX45RFhvOjCjyobK2l5VAD99M1/poCo9eTv1k6rsgKpofsKg+bDkj46ZRPNuLvRZE8d+Ua4iT9hQQDUnFE3gP6vnOeFIVz3F/c+JWPo1WP/QpV8r3X/6lzZbl7O110otTO4umrKU9K5+THszHMQjmELFW/A+/gNYBbzGhYIvPzhQUqJjaTatma6b1M49Q5m8nX3FKWmZog6+g5W6gYoDVtZA6BfqJun9caSDYqzPJYQB8MFqt4aYh77GrVevUA/P3pcfAP99Hs7wunIR53ypoCzV10v8FyfYKM9W39Aw0FhVD82SVWdoeQf0EUzbqvpzLE3HW1DOQCNx4KGKCm5Ra6taGNX2go6f/JdAkSN3whxOdtpte8knSu/LMC23q9iLFY11kkcfOm15HIZ379wf84XkHZ83K7GjXjwQXys4xptto4J/EbA9Q9zEALGFOZ0LOCYbOmn8S67OjbywjHEQ54RERECCAMUtpYhmZgvYwFjAWMBYwFjAWMBYwFjAWMBY4EvjAUM+PuF6WrTUGMBYwFjAWMBYwFjAWMBYwG2gP6/+r1iDAP+GvD3XvFVU89FWsAKtDgnwcO8+VTsoP4HiAEffTjpnMfn+fenDfwN1VUuCvqFzRV6gAJkV1/jolRo5+or8+D2dssoEHP7mfmPzDXe8BAfeTqfV1jl6sVTNNDZ6PIh+kL9o74wf83sZ1EHPLzH2IeKN35/6+sM8DApMRf86ZyvqqJaQSZrHG0j5o/e0j4py3reeV9BYevxqakpVoArosJV/8kl3AiFVyvsaU07176rcuaK+0kct5Zv3b/TsuAXsDXgX2zhS4/tjWDVv++5tJlzOXlZ+26B0ZzP4wYWZTgDI/CdFQk31WJ/29Cvc70xb4+O2WhL+GaquHZCYKXwFQV09OgHNMmgX3dzj0BJgBkR0B4fBtkmQ3oE8k1Yvpl2z26gZUVFNDjqJde/ZWt2kGdNMtujn0KSwqileYI6befoYqld8TcpKoUuXy92VAVAaHhYKp0tvqku6Di5iB2AxDvG1oqPI6/evgY6U3uAX4luf/33Yq5NzpAqfA4B7Z0ruAKVt+Uvo4LUQmrpsdHarA0U7b+RWvpaHOqryAvpkhiOwxySkmijt09ViDpj+0gm7d0Uw69H51fWM5AFwAsAmIKaGc+8QF6sVAvfhQ8vX7fdca9xrKyC/uSx56i+pptVTktvqzLmLvVRnHxh55N0rqZM2ocxMTEx4QCVbkt844D6t3WOnc8+ujADyqtQPkYfAzTXuXBFqjelxW2i5q4GKQFQmo93Hq2L8mKQdAWV8avtAbsl2tiPWLUS6rMvH35XbJW2aj31M5A64NlFB4/YQVOtN+zVwtDdbG+3+O4WhjDLBtsoa9ZHYEwcX+HtIyq+iJvCCqIA4ZI9vQRoRT7jk92O+wYotyZzHASAfc0MwzZNMwwdup2hrgKZP6B2GVGQKteJmEhvevLxGRoO304ANhEA8aFPARoDAISSL/rxm2kMHt9oGwDQsLhEadfO6HgBcK22Rj4A5kI5PsBSgI+A9qDQGZYaTS9/cFjA6HL3EXo8hFVE1+TQ28WXCQq+AKehXvxA/loHQJ6TmEy/v+dJSppkRc7QcHq9o1l85LHEVGkn8gX0i/QDXOYL9+2R/NUf0Sa/2RHqpCL6zXAjJflfJ7eJGCr0mZK6AT6MCFkmEHjN9RLxtRd+9y+ouPgEtTZNCFj3eNCDdKD4VYcvY2z09TPcy/6KoOqa8DP4L/wUyrUaMIZ0LOkx+FFbhxcBtEM+akPsX6u4HVoE4AfgOyDRh2pK7PAe8rKmxW/NB/vzBfQRAvrSc/IK/eJqrcDr9RVl9Fhimvjdswxnok/ea6imyMBgGeNzvSnEOsaGBrsd9YD/bMwLv8UeKBfHYTfYCgHpneuOY/ggHhR7rWVIIv7S9us1DfnCTsg3I8eHBpivtMKRmo5G3Vj9dpYi/Kaps9E+ByOtlqH5KpgMZVo/ViwHzIux2O4bQHmRk7QzJluuR5ifelgxOcMvQPwS5WA8Asj/ZUkxJfoH0M9KTwmUefDsCbpcNkBTU7O0oeBZWUwQndhDpdfs0C7StvZPCmyKe7OsTS/SihB37p90mW8x72fGxMtYPVN2htIyA2ioa1LSwzejGBjOzhqksuIL1DcyTv6DM5If5qpsViYHEN/f3SntwGKCIIZzg3lhAcbpswy0YiHDD3juGmCAtJ9BebTXjRcRHK+pEh/A3yhYAIGABQ9QgA/1D6PrEc0Uu3wf/eNP/0bGSr/NjS5WXKcybhfmUxmrPJchYF48UFEqZeI3AHSMRSwyad/qTyPvN0h5mFsxlqFQjcUG8FcAtz0NFXS1rkagX6R/4tEoeu1wv6OvQwO9KT3O+7bFLGFJvvSr9w5RWto+On7mJbKxAnNA7BoqvXiUrzeP0UofD8rJLaLhiWFKZcg7IHItK46X056dP5CFE49zH1yqrqQ2VsVWv9qxeju9/sHrqAbhvkKvKc7+jPt6jPe5gvoffG++N9Oob2r5SKeAL45hLMCP8XcB/hMQ5wdZbR3XY1zPephX13P9/f0OlXfM98hbVfHhZ0iLdCYYCxgLGAsYCxgLGAsYCxgLGAsYC3wxLGDA3y9GP5tWGgsYCxgLGAsYCxgLGAsYC9gtgP9Pv5eCAX8N+Hsv+aup6x1aQB8EIjkAIqj3PbwhjMGlmw/sFAAC8KvQrzUd0t4JfId0Jnx8C+hDYrxWtrT8rHnYugiTOvvvXElw4b7bD6/xYN1VngqO4EE84BP9PVfdXB1XX3B1zvkY4lrLwG9ARocO2yFI5/ifxm/YG/VwBhM7WAVQIWPneiwV+tX01rbrsU9ra+1/6/7HKR9qj5XlNwFWqLhabeZqjlalZoUVUb4es9YFUMifP/u7dK66gtYHrXNAp4gTEuy5aFDcnZUE+W3mn3pI3X0fJXUFSr3jAsJoZ9Z26m6rooER+3UOYPBouAe5zUxSb3WfQ7UY1ztA62Pr86mrtZ2aLp2iLTRF1/PiqObE23I9DGQ1xcTYPZQ+Hkh5+UP05slbAV+o8wLUtQZXNraexyKch/03kG1qgIIZqPnHS38vp9GfAbtZBbGk3hp9zv2nd7xI5fUllLZ8NSXnFDjAor1rn3TAydYFPwoQ4VhpeZVAvIAPAVUBjCTykrKgqNvQ0UZHyg9RQUYSTYTm0eotdnBpeMSPrtfYVQm74r1ZnZXoQhsrgXYx8MWEmG1oTOBMlPXdx38oisNQxTxTct7RDoyJ+OdeoI5TN1V9ocQ65TPtmLPCw1IE6kYixLfOfWWsvgpACWVA8RP7CArGyw/Ll84FyANz0LrcLQ5gV6PhuAJTOKavhm/vsSuKAvpFnXTMtfdOSh56/xTJwB+FZpKNYcFghr/C4hlEYxsCyEUAGJsSE0epGbnUwAA0tjUt5QLeAV5EOzQAjE3l19UXsLImVH9DpoHe2RVEAecBNgQ4i62AvVzGR+zL+/gYIDj0B2yx9f5vUM20Ow1GFlNr5DZ+y8AOqmB17MKkXMqMImrqY9XbiCl666M3qb61liYYlo+L2UzvvldCETVTNOTrLn0AdeFqVjWFYud7xaelLkVp2ZSWu1IUiP/u7V8KqNzAarthWXH04xMnJQ6+0BbUGT52sr1J1IaPM8gXyqAkQGSce7ukTOLnszLv2uQ8AQwBg6MtUPzF9lxzo0NhGqByvvu0QIJQKD3eeI12hkWTFyt9n7T1UJ/bLI2wzwAyBmSJPvir996ildzHqrwMCBvgIFTUbdXlMscFRzdQ9lYP6oh4nJat2EQfHXnplvnyvk0NdL2W1VZvQHqYOxD0vhljCb4Gf8UW/qSAKPYT+fo7MDglafAF35kYK+Dj28k2YFcUxrwOf0Z6q89b9x0ZWHaGbL63xFdIT6NszNt+m8/rOesWfnWFJ/GylnqqabPDiLAT4NWzDPvi/qXWNkhn+BjaqSC1NQ/nfZ139n3jh6zSmiJzFtpnhaA1DY6j/daxCBjalWq51b6aXreqWqp2WLcliGx+y2ll4i7av2qMjlxo06iyRV+48xCcdfenB3K86HzdiMwvmBceC3mEqsavCyypfa/1A3AKNe3Snk4G6qdp9Qq+FkX1UtJ0pIzP+zfupaHmGhmnUNEdYBi2kQFVjNtZ9nco167x86eexG20NzuBfMI6yWPag86XFku90gK8ZI7Ajye//RcUOJ0iCxBGxxrpvuQIWZRRX3mFQkIKaXi6W5SxAcCmJG6k2JQNdK25i4oyfai+doCusX/2zqxilfRahlc3U1TaJgLU/qdPPk+l1ysIiwwwHhEw92DMYI6Boi5mIIxljFnMXUncTwiAdAHRww8U+gU8PstzSWp2LFX2xVN+bC11Xmql2UEvrmeYgLJI+7U90fK3KPJ9v69L4Ggchw9i3KIsjH38/tXVEtrRFiZ2g7J3Y183QQHcjYFllIV6IMAnNWBxydHD5TIXYvxMzXrz4smbELXGwxZQ9ND4DI3YzvM1bJIevu8rlJdSSP7dtVTa2URuXJ/woT6qZvu48/z+QclxuZ8edYsVG6L98HP1u//y5Av06+NvyphEvzVeK3HME9ZykQa+BL+fK+i5heYAZ/Vr+C78Vcefji29ZmKc6Wdw3H79U/shLeIrAIx4AIARkB+CxpUf5stYwFjAWMBYwFjAWMBYwFjAWMBY4HNtAQP+fq671zTOWMBYwFjAWMBYwFjAWMBYwMkC+D/yeykY8NeAv/eSv5q63oEFAD8CKLE+nAOsYoV+kS1gBX0wiFeTzo51O8AGLTbFD6pzdshBj2HS04ffeuyLsHUF2H0a7daH6igLdXDVJ9Z6LBZ+tab5vOwv9IBc2/lp+y8epKNu6BvruNT6YAsodq5zOK/jbqF4iOscXMEzznHwG6CkKo66On+nx7Rf0D6FGe40r/nSLSVvqKVGB9xU8pwv38WcCw6KoXFWhbvboal+1KFi6CpvV4C0FfjVNK6OqaInYK81Bem3wFwChrKNVK1O83G1XQr0m/V8uqhEu8pnKcegUg+1SfgrADEBfRjgszH0G7M/WcrAuZHB/lt8Dgq03qGhtCllgHJ96uncsWsC5p2sa6M9DBACOGqemSLPrGxaa6vh/HxpojdKyvlK/DPU7NlKK5c/LdCvda7FuGxoLKbozZEOwFjbE7ZiHa2ZSqXLbSdoeM8O2twZQT8v+5mc1uuKFfr9o++kzvvq77ABO+xcX3n5lv6p77JDhLBHzOonxT4opHDll0VhUVWE0beAcgFwTrNaIeBUQJyAmLYVZNG+jWtoNvAaeUauoWNv/h+pp45htLmrqtthU4CdDZ3dDt/BGDxdflRUXqEKC1irs7NT7jVwvzFUcuG2ec46bqHkjBCev5JGO+zpMPdtzF5FnYO9cg4AExQQH30olLZuDqTDH7XIcVdfSIs/fFB/Vem1xnO+Fqi6dWHeFhoY6qaungp6LGhE1Cet6WBD+MNH41cohxVi3z9ziMISIim4b8DxunqoewL6e/vscYGioYbZd62cflPdIm9i6O6pc7yRAdBcy/AQvyLeT6BfgHiAWa8PD9KTKRmsEuxJW6Ji6V8aqykra7lAslDE/IP8NaK+C4VMBLQ3LIQVbCM8qaSxjNYu66AQtxJaWxREcanDFO22ko5eOEAnGajbFJsgYC8Up+s7jlNQYChVdJXRU5s3i3poz8igAG1RXBdAeFcjQ6myrERAZhsrCO+NiBJQDxDugQsX6f6tTzsgQACj6FfAtwByodz7u1l5UtfK3h7yYqAsldu1JSxCAEMoC6t6Mdr+5195gn58xA6I909dp/zcADpxvlLsWVi4Vtp6jOuC8QpAcW14lECqFe1t9OLep6S/kB/gQgCtgCShYor+wLG6fruKLnyyqDCAIUFPKrt8lN45cEjyts6XVdVu4j9QW6+utav+SiT+sipY6zFsrX5lhX4jCtMowmOMNm0cJw/3KvKbyXf4JexlnVOs+TnvKxSr41LPO/925fPWRQFIhzb4D/QJjFrVWEdQIwcwXNlaKmMH9QJIiLnUGhaq68Y9z8n8VFNympp66+jb+34geTqDij/8RgqduGhz2EzvcXymZ29TaNXyYV/9+0WPYQtQUeeTZ3cl0YEPWinGvZ+GBysovcDzlnkV6WvrB8l/NYO0dQNU3my/fiM9PvjbR//TBCrF3ayMqnlDeRb+tGPbblb6zmL7zNBo72U62xFHHZP+9Prp12n7hgKB4aFs++rl86Jw68Gqsb84cZhq21ooMGOSSs6clblz49pQKqmYoGdf+CHZ2oopO9qLvEM8WV12QuZx+KPnUB3dH5tIr5w/JQs2AOH6zvaJT++NSaBKljPu6KymUL9QCg4IpZ6AIgpmZeacWF74MNFAsz4JNBrXTiUf2AF9qGZDsRjzNAL2AQJjfAC8x6IgQP0AcXHutb42ev/SBSpcncsLQ1IY4O6VemDxBgJg6LDEEOqraKaIyTZqqWPYneHoR3gRiU94sMwp0QGD9M75frlmj7ilSdt3J6SIwi9gY4WkV/J8gPkt0Z9VcRmaRj5Y2FCUkSxzLKBfQMLlo0MyNqUCN770DTY6FrTPrHGwnxDmJVA0uXlRr21MTuPvrdzxbgGNC4s2iqIy5pg0rg+g7d5EVvg9V0V1NVdo674Xxb+RP8rCFrbQcpvZ71saa52Lld+IO1e9rAngo5jT8dH4GHdWP4eP6jmkBaSP80ijdcGCEMTBMYw/BMTB/xWMjIzIPuJiwQK2KAPxFPpFfNy/z/c3CuKYYCxgLGAsYCxgLGAsYCxgLGAsYCzw+bKAAX8/X/1pWmMsYCxgLGAsYCxgLGAsYCwwvwXwf+j3UtBnWG1tt4reWNrwoxv7Kt+GrXVfo7o6puew1fPWY0veh5wXBGfsslf25Lpv3Trv47d+kEr378b2u/ZqmG9jgc+eBfCwDkDM7+39vsA3C9VQHxYO9TTc8uBQ09XO1N923Ao0aLyFtnMBAnjAjweb+jARII0zaLxQ3nd6HpP3UtriCrBzVTbakB/Er/x2AqZdxV3qsa3hm+gnjf80bzJ90DtvpE/hpLXPFeT4FIqVB9vO/fpplq9tdOVf6ucax7q1nnMFtGibNJ6rONb8lroPv32n8+BSk80ZH2DS7l2Rt4A2c0Z2OqGKpk6H78pP9YU1u/bTB2/97V3JE5k4Q7/wf1UddC5E6+B83PobMJ6qjGJM363+tkKlABEB8PXxK78TIqJF2VMhHvgDXmc/X3C1EGGhvovID/tY4C/s0ttfRj2sbqjwW1LC91iVNZV6c7uo/mQXjdfYlbUVZPfw8KL0p79CkwwL3c/qdekjo9TTMUsDozHknbmbns8vYCVD+yvm0d76iTH6OkOQAKLKn7iPobFmeWU37PGtr8dSadksDY20yXVL+wXjcvMjz9NMnwd1tzYIFIrrwCPRD9Op5nfJLSJB1Pf7ys/fcm1wdV3ZwCqU+JxhQMoa4FOAdTQvPQdILy6JP0EBAhFCrXnw+hh12trkGgdVUaTVuQOwLqDf//HzfxXI6+2r/fTg2jwqyIylhrYhaui5SkkeM/T6wVNShBUU1OsLjmWkb6fTJYdEfVLroluAogBfzzTWyyHYSUPw+t00VFepP11uAf0i4B4Fn20r1tLZisui4pgXl0wDk+M810/R62+0SzzAigCOnQOApz/c85QAWc7n5vr9zef/gg68/xJtZGAvjqFRgK0YK/hYlU6hBjraOyawKyC5+opKgcNOTvRRsoefQGzHa6qkGKj+JrHiO6BWfABhQyH6SsVbch4qtWc7WgV2A/yWmpZAfaMMh3J/w4Y2hoKvTY1L3MyYeIFu8QcN8kpbtV7UhH0C/GlP4Xo6ePogxTIA/25pk/hRC0PKg6w4+68vN4sdVmfkCLDn5h8garj/cf518vUMIc/pNhoanZY2Qj0UfY0P+hIQXoxvIEPe7XIedsAxwHoAEUP9Z+hiuR0+RiXjwyOlzoAeD12vlHzSWM24n9VjDzFcinojL7QVAcrTABmRZzLn+XbxZXrhga0UEMlKpLOrKCD4SzQ1cl3yhBJxcdVVSQcoD7ZrYF9r7bOD4ZsZngYoCGAR+QMuRh8m8Z+lyB9go5YLhc4rH87QL4+ViZInAExntXOM+eM8rzQ0zUp/7HzgOVH7RAVGPbopJDDhNihWKufiqzCZqK56hIbHpsmvb4pO1zTLPQugYpSrqtoukpL1mtDd6+8Yz4iL8QVozxkCdJXPrNvALdcmUUBnO6E/EDCO8MH1C+AfQEId95ofgEGUqXOKHtdt3H2PU/lvfi4/MS92NlRRcGYJXS7ups0rI0X1V6+DgH6tQfPEgkXnoGlwXP9+scbBsZyiLZQZOkDtI/fJggcoueKj86leA1OfSSK/piEa7fSgoiz27fZheuGhdFY8npA+wT0c6oI8B1gZVVV/UR78P2X1wxQbBD/up9TBVhqPmqbxmTbK5n6AX87aRmXsYB5UQL1h5ArXxZ3+7Cu5dPVaD4VnbhJF2IBxhtM7h2mkf5YiozfRhxfPCvSLsnJXBFJ35wTnlUlNXt7izz8++p6MPZz3d3MXOLatv4f+pGAt/fLSCYqKT6Xk4AI6deol8ot0o2W5QRQavYtCAjIdi0UA6oYwoI9xAoi2g+eMqJwEqbeOj2RecADoF+PHu7FRxm1pbaOAv/2NrY4xCzXurOhwulJSTm0zSbQ2wlvg4e3reAEFg6kpvGghJc6P3qjsoSlezIDFaBMBbfQ7rKiOgDGJ6y3q0TQ1RZg3Ma5T81IZGI6QsYv5LjUtnpJmvCXuXxefEh/FQpyVy/fJ/RIW2azbeL/A0np/IAW4+MrO3kptHQ30g9Tv0aWJEodKN9qOeQLXyYom/hs4Io0OXT1P7mvvo87mWlaInqQnktOoZUcHtR/vcORs9U0cnGA4HcH5uBxcxBfSYUzD76y+jrFo/W3dR7Z6XscsxinywLUQAWMX4xpgL+LgPPLAtQZB42EfcwB+65jEMROMBYwFjAWMBYwFjAWMBYwFjAWMBb44FjDg7xenr01LjQWMBYwFjAWMBYwFjAWMBeziSveSHQz4+/EhYAP+3kse/wWrq4JmrgCYOzGF8wPFpeahrz7Hg0M8RNcHkZoPHiZaHygCknIFQmn8u7lVkPJu5gkwo9lziH5zza7meDfytsLQ01lXRalZ89UHtvp7qVukR7/g83H72rlsa1+76nvn+Hfrd0RExC0+hXytPna3ylkoH/WvO3nov5j+UFUv7be5lAcXqqeez37hSVq+drtDJVSP3+kWYIeCNkvNIy+1QF4Lvph0iQ+tooFqO7C0mPjwBdjq2BsvLSb6ouJgHFnBSiSC/08xwKLqataMnMeDAqrWOAr96jFX8JWeW8qWORLHHAKVTQCFy1PSqaGjjVKi4wR2AfxbF1ZPE7bbwStrWZirnRc4lNeXWKPctt93hWHWedaFzQVwakaDw5UOFTr4GF7V/tGJ9+irj/RTa+k2ms1qp4zgR6mtvYQm106I+m70pi3UdPBt2n+fH01HjZJHt7/ATtvXbqY3Dv6bA/oFQAmgCv2zJjxK4J9dPb1Uu2MHnfvXH4nfvP1GCUPGKawEa1fyA5izuuArAphBHRm/oYwJu4ht+PeGwDXkm11EG8bjbrOXtgs+pH0cEvxdevUXdiBUz+M6cK6rWPJH2VCsTsktFIgLqp5QhFR1z01ZT1PD6Ic0NOAu8zrmCLy2XvsqZeODdKGpjv5TXAKDXDaBtH588kNq7nOj0YkmKq3uo5KWKcfCGECqKC85sIG8fdexeuyLdP7iy1Km1s+6FYVjT3dRcdTjaJ8q/3ZcuSAqy6qEGhvuLcAp5sqHvvp9mYPwmnQoOmsorWdlYoaXv5mWI9Dye8WnHX4MwOtffv2ORnVsER+Q0xlW2dV7I8dJFzsKitU2ldK6B5+hzaMMnXJoaGmi0Bh/SolMcQDEjzzwIlVcvwm6YswovPbqpUviO4BeAcYC+tu+cYfApqXtLTR+AzJHnynMCRAWAbAZxuFmnyAa4bkKCrZQZwaIhrmrKC1bFEbdGax95TQrXnM6lO3u7SXg1q4Vq+nwpXMOsHV6eh+9f+SkgHboA/gCINuGrnaB8VTh81zzdVq5MkhsCkgZ8wIC+iQ6OZ1sDIkBjlcgEG0F1AflTRwDMGwN316WL3VWFU+0oYwXGAA0hD00H7QX6qlQQsYxqPWGhoXb4WIGDKGsHB+TSsfPvCTtTokNo/UBYRIXKskYswCYt7CyqUK9gCNPtjeJWnIzL2xYz9Ah/FtBaZSj4w1+NBruIWN2z84f0L+/8xFFhD9+i2/n5/whXSg9KrbD+Pb1C6LCvBdlAcJAh10JN25bDCXHrCH/6W6BTGELzCO4D1C7JyYwABniRZerh6VdK9eHsl/Oiuos5rIkPo/2Iv53vpnguH5GRHvT6PC0YyEI8n5ia4yMUy0H1xuUpfcDOD5XQFzr/dlc9ygaR7eIp9cuXNfmuq9C/VcsYyVwng8R2uoqZFt7zb4gA4Atwlzp5aTTl9rQmgaLD1akjgmwi/OoG9oPkBllWFWbrdnBzmFx3nT5LYZ1ZzwlXVV9t0Tx4WsHVL4zstdQZ3uD2HRbYQzhPOYTKwS5Y9N+CpieoNDgKfrVYCyFL9tGUSNE5bG7qGiiVeBUZAqgFYrcAHc3rHqQ/bmbfvR6lagZL4sao5BQN+ri8ROf4kuDsbwooJbh97QZHs/xVMQLlC4cP0/5q7bThoIkOlRWLurZqMfO6Hh6rbmOOqcmCErNT6dny3UNwGx/VCGr2f+Idu/5KtVzP4zNFlJv32GKnqhmlW+7ui3GHeY2KGZjPA9PTZJbiJ+Av1C9f4LnocHoWAH7963f6oB80ab2oTFaHRLumOMxRqMCvKmigVXyWWE50t1DwF3MG1A8xxx85PIV+rNHvyTz1cPrw+jMpQFZzIB5DgFtieaxC7Xfsp5OgaZ/fOKkzAVYNACF5cYRnmcY6odNMd7hm+hnvV/a+9TXJS9cO6zq3DrPyskbX4B+16YFUNvKVKouO++43mHxUkSgOzV011NFYxMBavZktfPiD9+kgiQ38YVghqHPvXvdmt0t/qz+igjwWfVPXOOtPnRLBpYfiI+5BkHHH/xP9zU/+Lv1OMYogt5LIJ7GxXFcDxEwVlAvhX0xnnEO10kdY5hP8Onv75f42DfBWMBYwFjAWMBYwFjAWMBYwFjAWOCLZQED/n6x+tu01ljAWMBYwFjAWMBYwFjgi24B/N/5vRQM+GvA33vJX01dl2gBfSioyVb9t3yHItFCQJWmuZtbffCOB4nOdXNVzqcF/boq+24cw8NnbfPdyA95AIaO214r6qkAR6wwJR764qHuYmAPV/VBOv24Or+YY9aHznPFX0zfz5V2qcf1ofVS0yE+bIn2TLAyoytg807yvJP6LKY/YVOAAXhwD0W9lNyCW0C5heqqgICWBVDCCtotlP7jnkf5AGOtoLb60kLwqLVsQL9Q8HMbKXCAj9bzrvYBBt3NABuin1F/9Ifa9PFv/TlDLCn04Lr9t6iROo+HxtGmeauDfBEWA4zMmxGfBFimAQqPUMOEYie2A6zuBxgYIOFC0K/mseTtPNAv8oJ67XwLVzBGrWNqOiOEVocF0qz7FA2XuVFebh+NDZST933x0oahhmHKfPYFCkxKofG6TKqLC6fEtj6BnQAdqtJv1P3D9P/89IhAloCPVH3QIyeWcga7GMQME8U/jBGAsIDO7i/cTqU1F2XOB8hUsP8HAgepTQAld22Ypo9OnhDo99XWX8gpQLQKxWlc+Iz6hUJMOJf1fLooJAPahcJy2XQjg4fuVHX5DD1ZcNOvACvh9e6AfzF+vHLDaNcKHwE+kc/Y/lGK9c23Q3EMgmEMAJwCBIktwuiYzQEtwo8B+qCuASGhlO1/hvKzA2mc9tOhw38pELSrcQQYc/yRR+j1129Vi34sMVVALsBiKC9x2WapA8oFNAro9vyFDpmDUOZvXvlbnLolwD6XbL0CkT277QFq6u8WmwEgVohYE+iYwTyO+dyq1qlxsMUfcWgntqF9wQzqhlAMK+o2XCuhA/zae0CqUMQMHpsRWwGaRt/hlfAaALUCnOvKaKWhFndpJ36jnVDLRAgGSMvAWm7uWtobabcBjlv7Gr95Uhc1XwDZeLU88gD+hfzQV4D1MEah1gxbo35Q5AWoDoCuPzCFYsZ6BQhGdqqEiX3AYOsy8unlIwekjNneblHl3P/AowIcT/rVUaRvABXlzNDl68NyrCg9x67WyRAg2gDgWMDhhlpa4e1DUwWPCBSL/DWgXq93NMv1NMMvwGHDAxWlVFi4llIzciUqIN5jZWWiOvwuq/g+kZIh7QV0DPgZttj9AL+23vMJsVNKVDL3fQXl8VwFW+CDuWol9x3ASgT0X9Vgn1y/0e/wO5yD/dwiWdW1ww54PrtjA12pb5Y5e2p8RPxI4d7I2FDqYOjTGlYW7aCMrEIqyG2lIx+Vi8J4eFgO7SoYFAAX88zo0CBDowOOsYHrMnxFrwf7NyfTr4+2iV2g8FtfMsi+OUOh8T6i6KpzM+LrfR78eGhwkvLTfQUUzc8NJPflYXTysF0pGL6rY1XaHxvgGMPW+s+3b51PXcVDHTD2EA9b/W2Ni2N67YOfYX7CMVyzUEekVTtY0y1231VazMMAfDF2US/nOKuyAsRm1jKgnnvsWC811Y9KP1gB5sdWh9IRhubhN8l+3dTUY2/rzJZgmYMBRSI+PmhTXEwK/fNb/yb/q/AQjdKJtiZWvb5AndUnqPe5+8mn5LrD99JyisiNL+M/PfwB+Xsk0LaCLCaC06ix8Tplx/vSxYoh2pLoT/5jnlRR0yr+MDzUL4s7/LxqKCFxE8Wy4u45Vsx+ZM0KqunoEfC2ZMgmdv/DZQVyzcJchU9n2xka5DlrZVADDfu50UTgRrp24bwD+oVNRPGf2/Icg/3NPMcDAl7hFST5IF/M1WFJqTLGsBgAKse6QAH9ifGHcYUxd6a6lCr5muIZFEg5nj5Sh+M8d+EeIzIkhlalZ7CFZqhweoZGI9Pp2MVKgrJ6ZU0xQ8Kecj2Gr2C+QP1PtDbLXK99CvAY5eF6DfXhssE2euH+bTx/2KFy7WMoHQcEh1Lj1eJb7pdum2dvJNj43A/pw1/+g/QnDmFBh3/LBcJchbkC19VJFsLtG7fR+uXbKdYvlJIzN9Lk9JDYDfOzq7/BFLzVeqEd+Og40uNzbRFXIVz4mr+/P6u2Dzqia344oOMO4w1KvlrO/mdiqexSn6TR8YG8FCjWayPiIw/8RsAWv9HH2o7FKIlLYvNlLGAsYCxgLGAsYCxgLGAsYCxgLPC5soABfz9X3WkaYyxgLGAsYCxgLGAsYCxgLLCABQz4O6d02wJ0xwKGvXGaH7fIM2+77In9oO5bt877+K0fpNL9u7E1ir/2fjDf94AF9DWkgOw+OPfuPVBjU0VnCwCGzmPYI5hfAz1ie/E2yEYfzDqn09/oezzAdQVrII4zAKrpFrvFA+XPS8ADcFzUYa87Ca4AgLnyWUrcufLAw3jYH3AR1HqXotiLds4Fw81V3kLH5/IxazpdgIDyh4aGBJpQey/kS65U23AM6qgAHhdrU2c1UWv9Frvvqq0KS2gegEQBYSZFpSxawVjTWrewCz5qJ5wDBHqnCyVURRzga1h8ooCE53raKZOBRxsrZHaPNdHg0JRAn86AqrVen8S+K+hXfQblqQ0A3gL8AnDn5VdExeUNNFI4RGcPdZDPrngKTAmU6vWW9gn0u6mbX6vOSo6bhuwAJ9RYATECJlq1fpbqugYoYiBMwKaBwCA6uzyW8npGabZniP750mWBoP7/N18h+A7gooe6sukfL/29A/L7ku8f0JsX/z8qeuB5WsMqjej7jWtDacuFZ2hr+Cb6SeM/Ocy1FJui/hqQz/utB8UXcAy2UjvAzzAGACoNdvRSC8NjFFzkgGt3bvnuolWuoXDY3FpLP/xGCjUNp1J71SGKXf+fqbI9jD48aAdyrdAvYG1VG4baZFZ9nag9AhIDFFs+OkSt7L+D/Cp5vMod8Fp7o10xWdsGxVOFjKGs6AqORlzM0StSWdG1s49m/bxpon/QAf3q+C/40z+nkbLLAi9h3GCu0blFr4dabv6f5cniKABRgNgA2yZ7elGIuzsBiIV/4HX3CD1BjXT22EUHIKV5QI2yn9t0qrRHgDXAYMgLbYWaJsA4wGzuyeGUEsvwaX2L5KvprVtAr0jf5ztIEYnLBGpFnQCi72DYGeNT1XEB/OI4XnkPXw5JX08H3n+JEpa5OwD/hJAqgSNRBmywLb9A6hrKQPI7HR2Uz8BfEtu0aXqKXjt4SeKuW/99ch8sZpXQHobBfejlDw9KFWGXJl6sUV95RSDa7vBH6Jdv/qWcg11hf3xqx0aknwChwX6AkwHrAdDFIgMEgISTUyNU3dohcQD9HbpeKQsQbKwMDEga6sjwC0B7gDijkrZRRuoK6hrpEaDwhV17BEa0KgjD7oAHc3h85/CffvBB2B/heHWNAOYhfC/1zvFrFM82y/D0FpVRzAewO4JCvwD3h0f8qLahkmqus6oof3qjcmiosY0SfKvpfEWxQ3UX6SbGR7GRMQeV3uiklQ7AHz54qcoOHQfnJVLpqU4BSwtW/RmFMpTpDCbq9QV9Bt8cHLe/mSHOl6ipg8cBK67i+AsPpUu+GLNQMLUNTUodVEVbfszzpeXME+U2tWzUSceapsMxjE3k19d3EzbEfI3jzvE1nXW7UF3mygN2cBV82OZTs94OeBFxujsnKDzYh0bHp6kw0Vv6AH3zyFNR9OYH9v5BvNb+m23RORhtxDVeF+AA/kedOweG6FRHK7XWXxel8IKtD9OR//2/BHIPYZVaKFCHBvnTodIy+oOHnpDxtDc8kd6+co7Wb/sy9TaUSXmjsx63+BPqVXv1Ivl6uVNmcossKvAND6Dg3jE601gv/gr7Am4HaD/KgO9K/1CB+felLJPyf3mqjLJS/ankzFk0yxEA5wuAz3A9lHShxt04NEBhyWnyGwssME9H8fgRBeHuTtoSb1/MoJnY57hgmTOnEwepodH+BheMpSafGR7jUQLP+vjzWOB5AyAxFIRHhuzj1zY4S1/duoGwAAFjGOMW4/WkrUdsDKVZHePBcStpfWoC/az0PGUyPGzjef+VU7e2ycPDi+orLsq1Fz4H21h9CvZ0BlhD3Uqk3tom9CnmLLQNn+Blm+i1N/5WxjTOAUBuH50hn6AYWWCBOQP5ojxrgK/caYCfa701H8C66uc4b/2tZWtcLbeqfEjywX0+fBbxFCZGHPiy1h1544M4ukUczVPLwDETjAWMBYwFjAWMBYwFjAWMBYwFjAW+OBYw4O8Xp69NS40FjAWMBYwFjAWMBYwFjAXsYlH3kh2M4u/Hh4AN+Hsvebypq1gAD/fwAM8ZevkkzTPXQ/pPssyl5v1p2mOuui3GToBfii/Z6Pzlo7dlow9mbztx4wAefqOdzlCixodv3G0AVPO+F7cL2XOuNukYm+u88/GFgG3n+PitMICesz6MB2i4FPD3TtupZbvaLiZPBTsRF+2Zyy9d5W+FowC+xnz5fnr7l3bwDOMIvj5XsIKES7HTXPm5aqu1P6zplqJgbE3nvI9XMasqmyvoV4Fe53TOv6EijvRQ44N6KAL2H1q1QUC6K7XNcgxKrwA8FzNHSYJP6MsVOA3oV0N0Yg+lJnhRPwOaWfwWjvKPOgXmzPGdFQAyfEUBjdd2U2joQxQ6UyfJrs2soImAgwx/baO6882UNh4noCZgTUCHto3LRbERYCUgKLy6HHDSL37zOj039QD9dc3/K/nsnt3A6oPlAvf+puW4gH7M6JAPdYhqZ4pf0i3Qr9b5TraXJm6qhyoEn5G+XRSHAfzCz/CZ8rEDPOi7qIRUSmU1yGNvvERWgBrlw19Cs1uosc0O8smcND5OlLeK9nt70E/eu06P329jpcEpeu+NQ9I2HUfL123nHNyoILlAmgLwF8AtoF/Y8NWqchnfUKKFeuQ02+TJHQ9TA78K/vrw4C2gFNrCp+nSmbccoPJccDTmjP4RDwpzY7h0eMYBJqESOv4mKsocqoU4husb7NM10kadnZ1SX3ytXc0LaX75ngPyAnT2fl+XHUy29VNoWDiVMrjLGQvAC0VWHX+aCcA0pmQpacab3uG4+A3YL23VegHzSpsbBCQDRPx3b70pytGAgK2wKvKC+iUUZzVAwdjDs5Xeu9ZCw1z+ucF+evvscRmvITPT1OHhRhXtrQzl+YjibyOP3w9KjgsImpD0DUdeAclrHDZF3u3DNlbenBUw9tiVi5TKKrvw99kBm9QTcdw9U1i5s5qaWsap0DdU8n+/tUHGABYK9DMECIhW52PcX8CuuAbCPpgb96/dInXFvIK61rCiL8A+wMqvXj4v88yqdW4ORWpAgQAGVZ0XNkJ/qF3aeydFZTkoMJS8ethn+RwUS/dGRAn0iLL/5LHnqJ9hYfhfWGoo/aq8knrYVsgbADZA3kOHu2VOwKIHpEVc9BXgQwDcUDXVgP52nucB/SJs3hHhqLvGt26nWSYU0CbG3wj3nSr2Yi51Zzg3P89L6jE1eoEqa087fFfzsJa7eWc41VwbkDi2SW8a6RvQaA5QdGK2jQrzgiRPnISK9lxB5wqcRzmwnUKFmsZ6r6GgK87BhrDLgzu+TIGsMN7W2aBJZGutt/WEjk3rMes+ylNgOP2Z71Bf+XnradmfKw+tv/U6hfwG2QY4h4B6QZW9muvu7ukrx+s77fcLaDsgSaRHfC1H2403CqgCM85tW+HtUM5Fvl/aEU817XbV1Oqy8wKeAqx1C4ym4IlhUY+Fr2JhDfwL6vrw78s8NtJjGlm9N5z8WaV2R0i0YwyiztonD+6KpMzmdElTuCqX+lt7KCwhUqBawKlQFQdsf7W2QRYAQMEX+euYfiFuNbmz2rWCuH/+7O+KejfmYsTBmAPUH8rXtwIen8dZRbuivU1shnwA/iJgnEBhG+k3+/rJGMSiBCw8SOK3kcRErBf4XBZCNDbTltAYhu6DZb7vn/Clmkkbnb5ymQYmxyVvXMPP8bxxqbFG5kPMve08d6qi8fcefYaC2pplfh7vqqN/Ov2R1CMgIpqO11TJvn6h78Y5rXNA/+hCL9hTgVmdV+DL6F/UH39nIW5PQ4W0Pyb2YfrV4ZvK81ADhsJzdkYBnSx+m96vtc8V6i/Wsu/0b0v4H+qMe1lrvuoLaCfO6W9rmbqvZWMLlWBdIIi0GjR/lIHjukX5sBHuy+crQ/MxW2MBYwFjAWMBYwFjAWMBYwFjAWOBz7cFDPj7+e5f0zpjAWMBYwFjAWMBYwFjAWOBWy2gz5RuPfrZ/WXAXwP+fna909TsE7MAHiQiWME4q0rfJ1Gw9aHlJ5H/3cjTag99+Plx89WHzIvNB4CCtR5zpbvxFta5Ts97XB/4uioHClDqH1bYY94MzUmxAOwKWA42hL87PyjXB/CuzKU2d3VurmOaxlW+y9ZspWNvvjxX0iUfnwsixU2PczuXnPmNBKpCpu1abD6oGxRUATtnbXqReptKHKp+gAjDw1Ipc12hgIpfeoyVW1kxu/DKRpotrKSg6HWc7pjAWIstb754rvpivvhznVvMvOEMHWpesAdgXquqrJ5ztVVoGHAS1DUzH/SrAABAAElEQVTP/l/23ju6qitN836VUM45ZyEhkAQSIgswyQYbbOOIy+Wq6lRTtVxT1d01054Of0z3qlnrW1+vNau63RN6qqvGodzlUGUbJ4zB5BwlQBJIoJxQusoSCrOf9/q9bB3uVSDYxt6bdXTSju9Oh3t++zn11xiau3b2OJV1Xmf4p0MpjjZecg226PGiTaxf818cIKB+b6bHsCP6k7MxKjy/wKGiq8cHcLOp+TyrOALgWRQaQCfKux2KjmPpwRSolH+9AtMp5Ho9LXC3K3pC0W9sqIY+PN3EABPO4QD5wgGE+r5SOpXra6PiGC4EXIX8AeYF7AuXFzifGhSgubtpL5/jD4DbRwK301hOBO2t+NBxfaoDKYszPzsejqYAryKKDolzKOsCuoTab2PLQR6/dbgcYxEA3eTsAu4jyA/6wa/esedFwDqUAdAv3NLIGGobHaGgwEDyz11KiS015P6DP6P3/vv76pP2T1F8bD7bWoBcxAmgEcDv6rAABjrffvt1BrhgRyghon8DmhYX1q1UJRWwWaUgS92hLDrILXAx/OiQIs4xVmCDsqmzcQNtCNDSyMgIj8lbFm93ANGoOz1utB0opVZ21NO6mARET6hrAF0A3gDwtmWq8SOz2ynkif4DcM4t2JdKr9Zx2QQm/aeDn1Gxgt4Aza0uXsnAX3JULEO2SAfAqSjM4hzQr8DcOIfLUgrBxUsDac8ZBQjGTdD30xY7wgOiPdTUQA2xqXTNNofO1ZdRSUE07TzU4IB+AbTNibOrTyM+2AZQ12ZVxrrBQSpZsIi662u4rBUrF9O8hmBasukGXavxUH5bqaKqn/sA8omwXqNjZFMPIgLdAToErAsoHnAvFH5RJxgPcpQKKSBCuHYFesPBtnW9Nlr3jD+DlADt4JaoOB5YWsLwLSsXK1gXoC6cwNAy70DVdk5EAaWHttPHZy4xpP1IbCJ5j0/QbgV8V98YYuXg5BgFS6rtaFk5lwGw4rWuchoLWEIvpsYzfAzYHPXwi0/fZ/C8VMWdFxzO9ciJqz+iqC3nAF8BCQIgzlu4mtWBJW+wkTz3Yo5EW2tXwDT6yaoSOyiM+7ARxiv4v941GfCTdOJDvah3aJxPW5vGHEqlEj9u6HOGO/lQ6/Vxtv1Ui4qQ5pWmckc+EY+z+Rx9SJ5N9TEZ+Yb6sr97NR08U4HgTh1sIrAzgNtQNYagv7lyel92Bv1awyF+jC8I9x+3/zXh/zMHzn3m8IbrsNXqFT+nxuYTtDDPhz4/0c02x3WUD3soJpdWdfF1lBPxwn64LwBkX9sAKy6L7QEPL/zrPF5cgnkL4f3yVVvv6HHEi36/q/IcXeruZPsC+MWGMeCD8lLqUYtUVNeluXk/pcOH3qMIf19KUjCtzDkoCBZX5EQO0dxcX/JqDOT5CWrhUA7fefQ0lxXjqajlAqp3VzD7y4f30rYHV9HLnx/gci1fWUA1l2oYxAWUC5j2V3VV3J8LVL8DzMsAsep3L++3L4SQhQkPp2YwWAzAF0Dw6qX5ZBvspKChCccYBkXtrqAcCm65yn0H5XTz8yeol6Mfh6uyZgT6MNT7s/mL6FRXO9cb2mKRnx+PISg3YOMnlz3IqugfHzvFczOgYijGX+zqYNsCBn7t808c9QgjoE/2KWXu7PQiBo/dlVr7xMTNr07hOVGctHUZV3AdUHdysBfD3Oiv19XiAbSDKy1nJBjvofgLhz3aF+ZUGcNwHW0BDu1E7zN8cYZ/JH/wbn22hL1mEi/8ICwWYyA+lAXtWfoYzvEsGR4ezvHhHHmWTUDhGWbZeDMWMBYwFjAWMBYwFjAWMBYwFjAW+AZbwIC/3+DKNUUzFjAWMBYwFjAWMBYwFjAWuMUC+L38fnIG/DXg7/3UXk1e76EF5NPc0yXxbYFBp4IlprORfp+VV9ULe4BRM3HTvcjFy155MWuND/cERpB78RvXUW+1XdVSrkkaVr+4LwAE4sJLYvixvnCWeL7pe2f2tJYZfkQ1DLaC/aAoqb+wRxjxJy/bJR4B8gSgk+sSxlkd6X5wLC/2kYbU7aD6PPKLj71EoqhrDTOTcyk/1HSDvRSYplRhrU4vJ9qlfm71O9058g77oL0h7c0bAmmjUrcTdT1X4YO9QihgQRrlFK1RwAcx+Ct2BkQIwAj2BZjx1rstDGegLPU1g9wvAWLdLQcbSNp3EuedqBAD4ET5rJCaq/xgTEe73RifzCp+CVG+9Oaxo6wauG5Bofr0fCCVXqqacd2iDQCuGlWf856ps84raAuubDnWV0nH9+65JWorSFbb0s9+8Bl3gHMeXaEKXlYKoJu30nBmFqvRwgPUaL+75QmqaGukAZUuPmEO2BeAY2puCi3wCmQAC9cBJMH/T5RqLiBW5DMgp5HBPQaOfBqocL4HlV22p434V4atIJ8nFlNkXAqDtzqgh/vOnLUsup+4xD+nfcdfocSoFOoftX+2G/kALKu3PVnMg3YfdjKBbgSn3YSxgwodc5J32DiJcilUgGuiw2irUviNUp+kB9w8UnOJ933nT3OdRPn5UK+PzRFezxvgV8CTcLBdSmYSuYcmMEyGPi1uQ6hdXZV65zugabmHfeYLa2m46jo9U7KB9h742AHy60Cz7t/VMcZPLMTAmBwTGqfGwwOTvFrHXYC/9U2XCcrE0gYQ4KWi5VzvEwrme8g7ZxKkKxGibQCQO1jbSPm5+bRAjQUCj8dlZlOiYs/Qdvx9fKhEgXBQ1QRQDHs1KDXttNDrVPEFeI04RUFX4kd7FrAsa9UOev3zD7g9Qj0Y4CAg493njnE7gBplatp6ByiLODCO6tAbbLNdKfxyfSmVX8C/FzrbqPJ6K3WWXlDn9dTfPUFFRX0Mtko+sEd7A+RbP95HQV7zaENsAAOBFxRgV7AogwrTk+iAgmzhAJEfb6mnwtQs9T8uN1Y69ezsYFvAZvr4jr4x7O1Hr77zG24/+Sm5digy7ZlJ9sAYg/6Wm/1zOnnmVYpPe5aiA6ooLvEpWugzwHH3Dw3Sowo4Rp1M2AbptROnWHE3P4fot7uO0vfWbKaPFDQIyBF9HcAi6gcO1y6oNhMdG8ZKqnxR/dGBdFwrivYhn9CtDP91dTbzGClzoD53Y3x7aEUL7d1Tg2C8+KTq6sikMRX+oeIeG+zBkK9AqPAv0C+OEb8eN67ByZzhqdrCsFLqhh9sGBNkLrf7vPlX/Ny84vwI/lDnupM4ob4M+BUOY43M2d/fHEXnrtjDIM/wBwe/zsY3K9TPnmf4B/HL2FfhNkiff/5bpyHRp+BPQGt4kvEB8O7ZDzt5jJsbPkZN3Tf42Q7l7O7u5nB5OcvpTPkVpQw/h9oH3LgucL9uTwPbGP7wf4fOKzV8DzBy4fon6OCpAwxrF2cHk8xLGGtuuHnTAyEBasy4ShFRc+iSglLX5wTS2doBeigphdulKBPj54ryK43oQvRJVTv1RVynj0rraeuyIkdfQ3kAGUP1V1R+cV7X10M9I3ZgvL9PKd36+jEUDP+/OXecgsbGORwUv6HeK+OSSopOJQbTGncsLKjn8WZB1g8pPM2bElWbAPBb1j2g+moiTXT0Ocb++MhIXhSAzC5d+jOaFzVB8+d4s+Jv2rx8PsaCCvSzGAUoAw5GG8M8/D9OHqTHVT6gDuwWGK6U0f+AbPI55qP8gGCKVXns8XTnNrlSKbFX9HRzeIx7ew8e5+tYFACnQ7984Ys/0n5xKs+ustgCbRQLqI41HWbf0qdxUpJbTD2jA/zMND9lDrdrxHWurIv9yh/EKT+yoWx6euIHe7lufQYSP3Lf2v8QP+J15SSc7AVcB+SL5z3Zo2w4xhwJhzglLwhrTddVeua6sYCxgLGAsYCxgLGAsYCxgLGAscA33wIG/P3m17EpobGAsYCxgLGAsYCxgLGAscBNC+B3+PvJyTuJ5mb710qd5P2fvrgmainY68cSxNk1uYe93NevzfrYQ4XAeyhs4uRY31uPcS4bwsnx3di/KBkxe2OBr6MF7ja0KS/X70ZZ8VJxupeXdyOd24njbpZzOuhXXrLOJJ94KevsZa/Y0ppvL/8AGmxtmxQ1/Lp6oYu84EUv6kVe+Mp+UiT36cls+oPYYqqioi50KMBZ3SA8rut1A2gJ8AnAMyt8JunNpm+gjrChXpEWtjuBfpEHKT8gUiv068yOuh2kDLezl7IActOhMFdxAVDLCEmhwwffY+jXlT+B5vT7fjGhdKPPDhsjXajqTddf9fDWY6ljXbEVdgQAhPjFTQfl6oCehLHunQGkerxWSM0aXs6RZ7SXNQqyrL3eQrVtTdSsPh8PGGRD3mKyDfTR2SrXao4Sj76fDfSLcGI3PQ5n13C/p3eUP8c9XduA3SWOmCdSKGK4hJITa6nLPZqq/v1V2n+timEmqH/CQYE2ND2LuttbGVjdHpNK3dftULh8wnzI14frEQ+PUCTM/E4azT9fosD4EDpSdYWhLkC/AhAhXrRPQHnv/Mt/5fZ14N1XcHlK56xuJQAUrNe6ZZN/3mmquDLIcBrKiTYnSryA6HadfJ8CkvwpvfBF+t3efyHvSDeG4xf6K0B4fAmtnJtPj61Ip9ArrdQwPsq2wpixTUG/AFbfCQqgG63NDAl1dnYyIJcbm0R9m9fThbdeVUrayTQ4ZJNsMRyLcFBlZGhLKd/+87u7GCTD+bG6Gh6foDwI4JNBMgWpw0GNVuozOTpWhUmkU5WXqLyhhnIS1WKKyHAabLHXhW5bR+LqQEBn/RqOYRuMpV09N9WGMU7qi3ukv4p6I+oX6pkAmQGOvtLdQSNKzRf9ZCyhl8duPR0AbHDuYZGUn2ZXtgVI+/q5k1xOgG0oL+DxqwlBtHDUk9VuEaY3KoZe3fMRLZ73AANwMWFe1Dc4TjeBPyjRBtGP8grZrnPi59GxA+8hKDsodCL+iJheBzgc4+dOv//sd+KF91hk4q8AY318Qz1AdTc1J48VeT89dZRhvCXr/Lif+Ycrtd/hCYqLtAOLcdEp1Nvfze37qu2SAg7LiHwGqVLFkekfSKFxCWqhgCeNVbaoOBcwjIzEUfdwNY1uFDXU7FDwlTIKJIpxD/NhcnQEHSitoJL5C1mR9DeHX5/UpxAX5s8wOs2AJkDSxOA5dLL8FNsIsCPAZACMcAeV7XH8WOAmOtbazu12hXcow8Wizgz/qCM42AVj9kKvAD7mi1/8QVsSRfPsWB96//BxBl7LLt7sC7p/HHMbVGrLKBvmmP17Lk56boCf7PkB1NYyROMe9i8GQDl2cao/lw/3xenjmlzD3kuts2htqXV8cUC/h3brysWWRKtxLJ0Va13FrYeVOUbihD1k7tfnbIF+9bBy7Cyd2UD98pwj8en7IbWAA85ZGnpekX9sMke0HGzlsR3ngH6TY/xpfmowXaq++fwsMKntxs0FPjKOiD0wbwYqpXScA6ZEnSPd4owcSi7aoRYclXKaiKujq5lyQ8MZus3xjKamG24UnLWFgv3n0T6fHuqvr6UlE9tYLb5PqfFnr/0Jre/to/N9Nqq83EGYu2rburn/iw3QjrFoAW0Y/QBjx4n2dlbgXhQcphYceFKwUvOtbaynkMho8u3tZYV2jHevHd3PfQDhPlLPAVB9b6+8ykraqGOk99aZN6hP5St14RJWx96RlEbuEQEE9WGM/0h3Z+lpXtgQosbO3hve1N9TzWMhVIihQCywPfobxkuMX2hX8xPCCGMQlL6hhJyfnsZK68gb4sUiAoyhcFA5xxcKMDcDBMb9ieW9atFCF8l4An96ncsx2g/qWaBgab/6YgtR8Ze2Js+8tdcbOSzqV2B2qXukJw5wLWBbAWrRHvVnQPEnYaUdynVJD/cl33qblnDi37rHAoCwsDBuhwgPh7aJxQUoE8qM/KD9YqEA7uE6/CLPOHaWX2s65txYwFjAWMBYwFjAWMBYwFjAWMBY4NtjAQP+fnvq2pTUWMBYwFjAWMBYwFjAWMBYwP5+4X6ygwF/7xwCNuDv/dTiv4V5/Tq/uMOLy+leXn4bqgyACV62Wl/8uiq7vBDW7+Pl7fc3vOiAPQWOskK/CAOb46Wusxe70l6c1QteOlsBRj0P98OxlG8meZ2pX/1l/EziRV3X1t2EQF2F1+tAr3NX/gEJ1bTdjHcmeZnKz1Tln+reVHFOdw8AID6d7gzSnSrsTBXLrXEA+oWT8gAgXvLkC6yM6crO1jicneuKhujXEr/4nZtluwUelHuyB6jnCgqHH2dwcHraavLzCXYoU0Kt2QptS/wCl+p+8hWYoxAyylAKgCca6hSAF0vl9deoqaOdIVdANV+Ws346W09XIFH9mvUYdkcdQtFx3GecckYuUWiCDx165wiNK9AFUCeAV4BGE53tDAYeqr9KXevSaV1IDMNMQQoynlD/9m7YRDErSqj1yAFatnkHdbi7Eeon2juPTl+7QOeaD01KXgeIcEPqSocuJwXQTpDngLAYam+ocsyPelsEsDuWvpfiVT8ZGnyIMtI2shrqM6u20fnqc1z3gOiQv9hYBYm+9b/pZwuL6Q8nD3F7gqpsclgIDcaFUvOVagqKiaMLSnES440o9gIGHVj/ICWWlzPgDCgIbbi2rYXWd3QwZBUQHko/fOgn5NE8SquSghj6AvT7N0//mEJjUijEL4jBzX8bbKTBTUso82obATwDoAVlYX1hgtQn5qQ/2/QodV2+yP6Q7jPPxtOJvdcdthDbonyDCpyTvmUdAzAHAuAFAC9gF8ws815a3hIHBKv3V9xfooA4QGoftjXTSgWbLS/MosQRdwbpDlfcBAGl2uwgWwOtVBDfhAKEX1dtCom7z/FiVV2UGdAcwLoXo1IZjoZS78v7P6WtS1bZ258qK+ybGr6S2npqKdDPg8EyjIk5+b5U66aAunNt1N7VRFAe9fdLpicefoHm+JznsUTUgqFufa3DroCJ/P3pd/6OYqOTadjLjU7tvQkMI8/YoHQLNWJAeCX5mTRfKVwPzBmm2GQPWjGQTb8+aQfaAebVNpznIj+7PELtfTnvZyrqqb27hQFpxPOLXZ+y3QH/Ic6CgsUM78E271QcotDYBC7nwkx/OlhqV5lcnuRH68ML2P/z6zar+21k6+9jpWiBcaXeOQNflGvngc/klBZvCqfKi33cbuZEFNC5+lIVXwMFpN+ghLSfcB8BzLc4I42So2IZRGQ178F+ygsOJfekMFb3BvQImzyakMpjAtSUkRdxaEuL8i/zHCU2n8l8JWO5jAFYNCDj6Y6Ho+ngsV6G79APMd9jX98xxFB8RIhdVTjJN5Fae1slK5P2c5esoeZr5Y7nSHlmkP0kz9pJX20/Q7+4hLESG6BF/flD8+6YW+Sa3rfk2lR79C+BIZ35w/ORxIk2InCl7tdV3uBnxdow6rP50MjICD9Xi99VhSF0rWHy8xHGVf+gcRrsH3N82QLp4zk3K8GXTl/pc9gB1/GjCeKTOKNUXxsasT9Ti52Rd4SHDTEHIdz3nvorSgmbS6/94R+pICmdxwm0s+XRcVwswKsYI6rV1wf8Pf0oJ+YCHfn8HN+7Ol5DTTVXKDlljC4c+ozB9rVRcUoZu5NShzzp12ePOfKDAFhkIW04UgGxpwsX02pbD/fPMtXWoS6MxQwA4c8r4BZ+4WTRy4uPP8fj0bqYBIIqL5yUu6yxhsuFRS+JN0Z4jMR9gL+YKz3mxigAuIl6PT2UanoEA8YD1MH9GP6QN5QTavAA7jH+5C9IVp8a6aTLCiaOQ5jhIYaTMf4CCAa4DKVf2Bz+oSqOBQYYZzui2ukNNT4hTri5Y3mEeUCHzlEX8n8raVeIC9CvPq8ivN72cA4ndY09wv/t9xbQjTkj0z6/wb+ki3hknsKxK6enr/uXfOvxIQ5r/vV4sfgKcSBOhNNVftE3ACVjg/Pz82M/+H+k/DCop6/Ha46NBYwFjAWMBYwFjAWMBYwFjAWMBb69FjDg77e37k3JjQWMBYwFjAWMBYwFjAW+jRbA7+v3k5Pf943i7+0DwAb8vZ9a/Dcor/KS2VqkqV4EWv0iDnkpaL13O+eJUcnU0+9a9ex24rwXYQAeyMvcexH/bOPEC1brC92p4pAXslLXqMcOBWPpIJUVkpH4APmtCltOuxp2T/ki2ln7Qh4lbYnP7G9VK9WBHmf2kZf4i9c9Rk3XKmZU97rdAeY4ay9QqdPBAWdpz/TanXx2W09jtn0N0O9b77boUfAxVAkBKE3lkJao703lz3pPzyOgkUc7F1OyAqxq3OruWXuHWuVUDlDugIIvBRabyq9+b2iomxqbSx2XXEG/8BBePcpqtOIH0CHUQ6HAl5KezXGEBCgIUPV73AOkNh2M7EjYcpD+9PPkpdSE9XZs8XLL6UxgulsCWS6gr3R1ddGmLX9Bx7rPUcfluTTPPYHLDVgI/QiwK8ArOKiWxis4rLupgz5R89n7uz+kDUrR8O23X2foF/MG6iSnaA0FNXTT22/9kmKyUhwAKeIQ9Vgcz9bJWI409DkqIbbYAdzlpuSTl2cVvbf7BrV3lNPlqs9ZgfS1D/6en2RFhRdxYAP0+6u6KgZef5KTz/DUG+cPUdG6bXSttYn2KJhM0gJsBXgX0O8cpQ67MTSK4V20CzhAWAoXohYFZ/koW+059h7bEhArVBrhb4WvF010tVD92Ci9eXyf+gR8D/WerWCAGMAZ7I65Sod/AcUiLMYvwF+AuhAnrpVduqE+FU8O5VNZ1JKcXcBwtN6mMhX43tlVy3mFMvKF8vfJOpZJWTdOLCVRdeQAX/zBfcBwAEGTI5MZPsNn7OFa1dypQ8K4hryXddXTjsQshtJ6FPAHVc3SlkZaq4DdawMd9Mcbn6fKoY9YRXfRwrUM1IcoNX4A54kqvdcrL7JCJpQt07PtiwIAPAK2HRvbSiPDJ2iuz2aKGein082NtH6+gta7RsjdK5n2HfoU2WCHT91X9l6m/vZ+VgxOz/45vfne31NgQIhDJVie0wDRJSnAFQAg6uRgdSVVt3bQhcE+ut6TRoeOXWQQV+LWFcSTYyLo90eP0RWlBL5ucRHbCEBvnRonVhevZCVRQHtwUAyHLdA+ANz2uwcR1E4F6IT9/nHnYVYI3rp8Ae0/3U1L5iXzOCRqoJKHvIWrKct9nNWYC/NWE7bTpfv5dl5mgGPBCJRDbQpMBLCLsVaeh5BWbXuN6iej1DMyRt7jExTs7s7hg4bGaXfXdYpw9+R2DrugXrAYwj9l7qQ+jrEJYyHaIPqY7uS5TL+GY8xhsauiHbCvQL+4B5VwjFUIu3lDIJ083eqAXwHF1zSU09zClVRVe3NsRzhxUBEG1C3PFriOfoH+pEO2kjdnSsIIg/EQm/QRXEMbxIISa7vHPXH6HIprOAdUqOdH/OpxyzXkC+UHkKirxUsbEX/O9tYFIvU1g44yIC3JW51a8KC7koJoqqxR6s8K+oWTcQR5ZjuM3qCRUQ9avyiAHlj7n+jE2b0OuwAibmgdUcrcY/SdDaEMmkp4xCVllP9fSRtdkZ3J7em3pScZjEX7Qt8DEIv2FpfkQZkRydTbcdmh3o04sDU39vNYDLVeKPq2D7jRuMorIFtJG30a8WCcDvb2Ji81Fi3vH+A0cB1tHYrAUOaFWxWXxG0c493xlnpaq/onFiOIAjwAeIxJoyqdzOdSqfFEM2EOQX5xvd57nKHfwIZeVg4PjYtQCyQ87IrE6vllLlS3VR/E8wMcyvo3zz1OIT7xPLZjrMA40dSTROtDvcktxIMXHiCvsqEc1/t6WfH8/16tpDgoJKvnEregEPrwkFIc15x18QduCcQOG1rbI+pZ2gf8Wu/jGhz8hBYH8zPoAbX4wvr8Jv9fkv5lDzW7vwiLdKQuEdpVfJIe8j+dE7gX/QsObVNsgv6Gc4kH1+EfPw7q+ZguDXPfWMBYwFjAWMBYwFjAWMBYwFjAWODbYQED/n476tmU0ljAWMBYwFjAWMBYwFjAWMBuAbxXuJ+cAX9vH/iFTAo2A/7eTy3+G5RXVy/l8HJPXuJNV1zEMVO/08WF+/cD9It84kWnvDjF+f3g9BfAOIaKFdQQUX+u2gLAFMBdEHUSlTlAv3AC+7kqu/UFtCt/5rrdAnp70oGeqewD6FccwB2po5eKljMkJbAE/Oj1P1WfBbggfpEnPJRM5V/St+71z27rebP6m+5cAJjp/Ml9V7DndNAvwusAg8Q3kz3C6WXszPSivRUfuuxXM4nTmR/pt6EhYwwA6n6kznANYOPON//eKVSmh3F2LNCns3vWa3WD9s/a69ehZhfsPZcvAdIDnIg9AMzI+BSat3i1Q71WDzfd8QOrH6VT+z5ibwv/Os+hMDlduDu9L8AsFHdj3Aup6toBGgzzoPhtYQzgAUK6OlBGVQoOBPy7a54CKmNiqbt4KYOvUPh1X/wA+SsIFuVPiV5N/ut6abh2gvYdfp+zh34LVVZRrbX1VNFjK54lvQ/NtBzWsVygOwDdAl4i3g0Ff8HwLKA+9PkMBeYBbrTWP8YSuKbBKOofa1dQowfDV4C2YBOU6fkVL7CfkozvUniaN8NlQe3X6dPXfsX1jrqHAyB9USlGdrlNkJ9Shm27UM7Xk2J9VDuJZJVegMPi8El3zCNwbUrBNUFB/SnDJZRTWMi2kYUqP1oXSW0DwVTf3c6QYrX6xHy2grq6FSwaPJFFLWMt1BsXRYMt3RyXQJwre7MZ3NXHGIF+4VFARakHK5CtQ786hIywsA8UKZGnyuutbDNAaxIn/IhboVQ161rb+RTQL+wFuA5KtWhXmT4xrPS7LSCP+rxC1P8c3OjVPR8RwsEBcIPdkCY2HSpDneM/GoBw4T4ot4OfW8Ijqdu9n+IDehmc45vqT1Z6Pl04e4rHMxtFU+iNnZwHgLYof3xsPpVXHWDvBYuyKTQ5miH3D2qq+Npf5i9mVeZLg+5UkmZzwIcSv+xhG4xZGfHJdPxaJc8zlXXXOP8L1JwD5d81JRvsbam7k1V/Q4JItZNwOj+njB5aGKiU3X/GbbZWLQjYurSEdpWdoo+PneLnFU+PMYb7YKeHloTSqvwghis3LxqkzhZPTgcwpX9qCj/jFIXXU2ONHSyOSthIGREePG4JfFwyfyGrrAJqHFVq5m39Cizs7KIVSjkUSqc29Sy1QI11Z22dHHdFTze3QQCRFzrbqL7aPlcvK1bA5xeLNgSsT1MK110XT4ppJs23ALEvX7WDwZjDpno2wFydl+JNH++7VdHXDiS6qcUg9j6AxPB899h6G4Uq9fGjJyoIIGtty+TFMeHh4Y5nADwPYIEYHBYJzdShDTpr93p4vQ/iOs5dQZR6ODnGMwo2qLBu3PwCVV+ZDFOLP2d7V88M4hd5yZ4fQO1tI3KJ2y6gX1cO4xag37yUIvpcLVooqzg6qTxDY0Gc14KEOTQa9KIDLJf4AFBig8NiJDyrN3c2UE1HK52rq6YHI2IodeESXgCANrrtwVVU19dDB87XMPD+5pGbQCtAzNUrfs5pFKvh/N8PXyOA2yUR6Qz3Qg1X5g2MH4B/4QD1Y8zCvt5L/Tg1OMBAMKBhjE1YhBGWW6BUvlOprmeELl2r5mto8xjjsbjj8eR0O/yv6iWV8hjYR1j4Wa36d60a985fLFfn3uSeoBZJVNcz/I/8tNpsFBLoSTTh6QB/+TmrodXeN6+U08bCZWos3M1zG/IzYRvkxRMnm2zU5xZLPhPdXEYAyICVRwMiFLjfxOFRRunfOEadoQ9hk/ao/z9Gb49QQRcYW/wiDlcOftB/Ebcej/gX+9/Os7bEgf/TYZ4Uh/6K+JzlT9ITv672KL+0Rck3zhGnl5cX9wOERRvFdZRPYGDcd5a2q7TMdWMBYwFjAWMBYwFjAWMBYwFjAWOBb74FDPj7za9jU0JjAWMBYwFjAWMBYwFjAWOBmxbAb+b3kzPgrwF/76f2avI6AwtYXzxa1e6cRRE6v5iG2hqd3XJ6TT4R7/TmfXJxpi9OrcX5qsqu1yteEMO5eikseQaYAlAvMi7FAesB+J0O+kX427WPpP1V7XWA8svMA+yFl+zTvSgXQFj3CzjPr6eLP4G+Q6mLQnGzZMEiAkAFcANO6n8m5QP8Ly/xAfroYUQtU2yT//O/YSVTObfuAReFu+VNAlugdreyUEElSqXwy4A4dVtZ83e3zgFvCtQBNdfinFaHeuRM05DwrvyjDtFOetQnsa1O6hfXAfoBtgJsKjC41b9+Lm1Kv+bsGNANygaVyhs3hqm361bwCWp2ydGxDNSwAvDFcw7FvtHhAbp85hCDL1aI0ll6+jVApuKywh68RSVT7t2NvT7nhT/swbAd8tvT/SllRXrT4jx32v92Ayd1oKyc4oqeppVkr5NcpQ4MlV8Av2k2N0pbvob9QU0TdQEADvCeXi8v/Uky/f//s9aR9Ue3hFPzCQWPOgGrHZ5mcIA8Q7HWbegSRcWumgTfAZrVxxqo2zqD8wCBnRzMoKu9xzjFY3U1tGSdHwFCbVq1lS5/+hZ5ZaTQ4YPvUVnDAQfoC7D0olJ+3a7AL1HpxViEdhqogFG4kDGlpLwugo6e6iYotUIlGRCrgGVQVy1MzaKPjx9i/2j3Gx7aTv/nw1/yOfp1ytOJtOu9RrpYd5W8FTyG+J9RQNlrJ4/w2LcqdDl1b5hP3QoI1cuLsBXDStlW9afpHKBsLH45fuq4S68CIYsHQMrIL/KDtFCnnr6F1Npys56fX7eZYCeM1wDTepQKZaJSmQXECzgOth9RY/Gm2ETHJ+6hBAwoFvcQDrYVKA+2A7inu5hob8qZ+5wdkFWqmYCvEQYQXJKnFwGu1p9JBDJF+3wwO5feOVhGAp+ifSQn1jrAVcC7GGwKFmbTnPHFdPX6eYbclQw9TfiM0S4FIVod4NLn1zzN5URbwhixMDiMluQVOuYrQIFwoQkBCvrzoSCl+FnW20yDPbn07vG3GaADrCkA949y8qjHT4Foyi8WGWyLDqPU7AX0zzvf5HgYns4N5PH43JV+ttH63O/SjnWF9Oo7v+Hnm4aCTppztJNSUtIpwneAaq9fY+gwP3U+1xFsBcgRbmFmAh1V/R7QL2wepABHANuvnztJjy9dTXVqXARsuXHFI3QszZeaTt6EUAH9ilquzEsC/X5/cxTDyZzIF3+kPvRrOMa82nyt3AERYu5AW0uOCaAoxYNbwVz4r7s0uQ9gHB/vraT39rSTu5s71bTYVan1tNBnpI/ERhVOq9yLsFIuPZ4v83g20O9M8oX+n5Hip0BzH8ecLv06KDeBFxRInUp8RQv9qcvmSVfqKtge/tmx9MTmn1D15VME2Ddkzg2uo9becbrecY7VimXRpfwQhGcw2JISg2jkei+DlriGtKHaDRj913s/JMD2UBRP8vCleQ98n9787A0e6+R5AsAm+gr68anzp3nMzVXPX//68RXH86GMjRhze9z9qLaphosCtVy0cSwYwJgDOBeLefB8WdtYz4rjZSpvZY019LP5i3jshr9KpdYLd0QpwkvcmbFqLEwqoj+Ojecx69W9H3N/DQY0r8ak0JQQSrAN08Evxj7MFwCD++J8aaxzgNs6xqWY8EBqbO+kJx8opmtnzrO6MMDoK/29BIi5TcHtm6LDaXi4lVaqvCD/cNj3eLjxs4l/5HVW+0XdQhEeeZQNY3V7px+3e/RjAV7xHIx08MPXsdOfcZywMc6ljHzRyR+9LvTbUBzv6Wvn8DPtN+LP2XObng/0W/1cT3emxwB6UX7Eg7Kj/cFhL+MC7iFPsBW+joAwWFB0p2nPNI/Gn7GAsYCxgLGAsYCxgLGAsYCxgLHA/WMBA/7eP3VlcmosYCxgLGAsYCxgLGAsYCxw5xaQ9z13HtOXE4MBfw34++W0NJPKV2YBUbubKgOzgX4Rz+2qPk6Vh/vl3teh7HhhO9OXwgDudOhutnZ29nJ6tnHcTf94eS+AhbN48UL7q3phjRfmU+UN+dVftuMcoMYvPn2fFdQALQFCglIiPo+OTxlvXbKKYTz4hQM04soJ4Asb4GFE1P30MAJbSRwBiclKrdCuIinX9L3XSDCdPPOqfonwyeyQQC/etxy8VZ1wkue7cIJyid3uQnQuowAgAQCiquykAxBy6dnJDQFMnNya1aUtCxdSaU3FJLhUV5q0RjaVbaRNIAygGywGWKJUP4+d3WONxnEOFT0Afc8/sJk/Sw7ABw4PjIBHigsDp4QoHRFZDmQsyVu5iS6fPWy5O/l0We5qcvbZbt3Xc3FPs+Krfi3JN5Hqe+oc6vPJjySyuvDgUB0tS/SkveUKclLAuu7igmvpRNpS7gf49HrewtW08vEXqKG9lmxxZXT2rX26d8cxPjEPOPSjfXYVTbQd9LtzZV2U5JvkFPwNC012qPJmvrCW/GJDqaeqhdVYdXAX9dbZfZkBnbCtcRQ3usoBSkoGRGUYgPDJM6/IZdJth0+yn1Kk6ffnBNGuK3bV0vCeUFaB3Ln79xwGbQJOXwAE6BeKf+m+/vwpeCxOABCGbeGoJ4V3KUVHUoCrUqLFYoJfv/e/GHh9o+Ea/eX2zVSSl0PkrsYqBXOKYjDS0AFbjNOigAroCO2reNPTtPPjt1mRf1nKdgpK7aZ9O9+5ZUy/cWOUlkZGMwQKVWRRQ0YaVgclZlFpFegKNkqMSqE2W7MDDNNVvwXORz2gX6NOdegXacjCjO9ueYJSFCA93ljH+QG8m6TsDqXNdysusM0A6qJtbdvwCI/3GONhF1ZIVkqcgH8PVlfy+AO7LMz0p5ZOpTLZf1PNGSqV1ZXHWQETcHWdgvMAwzl7JgHIWJi1lE0x3NdGmzb+Kc2L9GdYTuwDJd2qxkHKT86nhrZxarCVU4L7BEOwyJuMHbqS7OjwCC3MyGc1ZoB9gBcBMwMiRF4AQKfkLODz2pomVjr2z/ke3ag7QWNDNfTdresJsL04LDKwKTDYNqaUQcUpe0CZV1xMmFLw7Bulzj47xId2WhhDDjAYXzW4+MYJutRcx/MlgGEAhwCbMZYBwkY/OFA9RFkefZQ4PscOQSaF0YelFwjqvk8r5WL4w3yL8bR4bgLtPHaUFi3afMvzk0C51ueMIAVUiuIuIFNpQzJ2C6CNdoaFBPp8IccIL/FL+VFP+/efUiCkHYBEvQQHjJPn4GX6/FAne5sgRZNbHPyhLAItinKv1Cu8S3+QoFDGbW60j4+6P7l/P+7R/7FZlYFRf6IiDpuLndDeD5/u4GctXHtyTRydOdFIl8uPU3iQgnBbx6hvXNHZyuHZCs98cBgv4R82xVg2MDBA2xavpPXJC+hEVbljDIMfhDmsYFzUD1Sm4zOy6UpwIr35zi8d/rDAT392A0Q+Nu6tng+D6b+/XMNj5KMJKXS9r9cBx1aoBZyeXW2cH8C4GHfQL9FXMdawQq7qX93tbQzo4hqgeKSD8QlzNIB+nCP9BX6BPKYhQrRNLBx6/fMPaCR7ghYFZvECAMDFGI9WeIfymLRmbTH1eE5w/0NZl4ZsoeH+Kkcev79pDX1w5hynscAvhHZfvcJ9Ac/P0l5PNNjHUvTb1KK5FKTmWaSB5xKos7/16S4uI8Pclf08Tz70wHMUE9TCitmIB076FY5RJpzr/dZ6Dn/OnMSD8uD5Ws6hpC7x4Z4cO4sD19CnANXCSR75RP1xFh7+Xf2fYqp7iBPxiUOe5f8FknfMuXK9u7ub08G55E/Cmr2xgLGAsYCxgLGAsYCxgLGAsYCxgLGAWMCAv2IJszcWMBYwFjAWMBYwFjAWMBb4NlhA/539fiivAX8N+Hs/tFOTx7tggcSoZAcMdafR3QlI6iptAFu20clqd678fpXXpyq7VU31XuUTYAFekutQwN1OS6APpIWJTU8L51Yo4W6n7yo+5EPPi9XfdC/erf7v5vl0eXOWFgArwL+JCkIJTUwh9zD1KWP16XN84jw/LZMBYOz1Txo7iwfXBBCADaaykR5+KugX/lwBdZ1eHjRim/nnwvU0Z3tsBSRmG36m/qWd24E4BS26cAJLyV73hjgErNCvOzt2Bq7CH6Bf6X8STsBFOZ/pHv1U7CdxTrUYROBcQK3/8+2D3Ba3Li3h5BoUdIOy3U5eEK98xtoZ9Ct5k3I5g353LPtbVqUVPw9HPXSLejnmkJ5+GwlgK2B6TqIHLcr9GdWEV7DiKBQ0AbxmfieNMlL/hA7/5p8oIGchK3Hu2/kKq2tGP+dLQfuiHQAylIQ7k1o4PPIAkEzgPsCnrW1VDvDHldrv4JDNAdt1KkVVQL+wzZWqI3x965+8xKAh+nJ25gQl5D9OlNVJw2W+Kv4L/Hl5mWeWFocw0AZgWIdfFc/jmOuhvvqIpx+bDGAjFGNPDPQwbPaTnHz7Z9y/MGhwZjr9JDqerwHw/nHWfAbHAF8BIIMDbAqI7NKSTVR96G2+JosJMHZ1DfXTscpqOnzxMi3LzqB/rWug/nq7Sq7kEYrhWDwgDqCdV+rj1HjlOPW01TGMBBAJiq4Y96ACC+BLHODjOds205Vz59jersYo8a/vZX5A+8Km91VdxRlKjoC6MI4mJyybNA6K6u7uruu0fc1D3EewUGOix8ZQ7uGAMDpRfo5SFQCLsRuqvLAh7CYQNJSBG8btisIA9KA2C4C7pu4UK8r6hdgXViDvi/Ivc1vDp+k9Nz/P8ayMXEdnG05w0TYV13I7wLgVGbKEy1Wc5k97o1NoS0Qi225ehD/bEjA/YF2kPy9nPYUEBNP+sy3U3HeSHopNoODxMQZ/YfOUzO9QVGQpQ5Biw5hF36F3P/4N5wH1sDI0nIE8AL+AndG2eroC6FTTBYpMXUiwY9+ldxkyfG7ufPq8YZgKClZTeEQtfW/VDgrq7mQg0M3Xj22DdBcogBa2kzmvwHcpnWis5rrivE/kUmDAAIPXjfExlJqUQ9nuNyhYLZp57eh+buOwNeoJe4zJDykl/SwFy6IdSxvOn6+gx/C5dLb64qT6AQi583wZLV36U9r55t9L0SftRRFavyjQL65BCRvjA2DfT9+1Q4oCaKOdOZs7UP/oy7j3zLpEKq3q4uiheIz+CAA6PNiHQmLGqf26OzU0T17AoOcFZX7whb/gsURv4/CjPxvk5Szndi5h29tG5JAeeTDkFljWcfOLg4CkWFqX7UXN3bcuuMKYjnEMMKH0OwSbzRxpTU8/l7lKvzbTY+t8g3BiJ70eca2irp9GRka4DKMT3lwXmFMfKPkrGp7bSwG58dR86jLXG2yLsQv3MffWRbTR/n1n+Z7Ejz021DMcbOPuF01nz342yU5Wu8Ev1NAH2yOpvrud69FPKT1jjBelcNh2yN2dgtWGhQdwaPPoq3DwBxVdOCiHAwp+p66DgtN6eF5HngATI85HE1Lpo7YmKs7IcYy/yb4tNDxyg4oSH6WorgZOA0Au+hrSwXFFawdVNLRw3cMOrQNVNDgxwWVD/HtOl/K9ytr6SfMPbPfwE5F0qbSHVjz8HZ6foQAM/8g/5i+EP3bpANsPAPCl+sMUF+NFC+Zupw92v0LtvXZ7cgGn+CP1D1gbbVSUgaXNyrO0NQqpO+t1nOtt3Nl9XHNWp+LXWXjYRO+v4hf7qe7hPvKKOFEmQOgC9QrwizEFbRRtBnbFQkFneUBcxhkLGAsYCxgLGAsYCxgLGAsYCxgLGAvAAgb8vc/aQUIJeWY9Rh4p68kjseSebe7Ri2jcXS0+7bH//nufWclk11jAWMBYwFjAWMBYwFjApQXw+/n95Az4a8Df+6m9mrxOY4HAwEB+Qe3MW7B/iAMGcnbf1TX9JT0gBoEXnPl/Kf0vbwGxnPmzvrAHAOe/aN0tioYSVkAnOf+67gFACbxxL/OIOtFVmeQl9t1MEy+VES9eBltfVuOFsqsX43czD/drXNK+8TIddaW/TLdeA/Q7VlXBMFLplXL+9DLUE1cXr6TkyBgGf2GHmcC/rgCBO7WjQJJ6PK6gXym77td6fC/aqzWN2Z6jXmA/wIkXrzVMqjNrXALd6/UKPxKH1b+zc6g+7q340NktvqYDu+JJwEk5lz3s6ao/CvQLv678SDyyR7kAraFtAsxDezxZf01u8362Y7KeD0QAW+n2m0nbLWs4MCkPq8KW3zLfSL4A2MLJOdRTbYqzunbkItfx2WPvU2xJNNXubKBuXzsMvDZzNU1EhjAsV5S1nFbEtNHbH54nAVU3bLFR6OiYUxjuduBT6QewDUBrKDn2UD6nD3ssWxxCYScTyG14BR048k8M/aJMYaEptGDeVnr9d+/jlJ2e/tCNQQfEBiATDoAX1B2xB0wFB6VJ1IPUDQBdAKrwtzw6jkErqEACnvQJXUvxXp0Md+Fa18WTHAf+iJIpoNLT1y5zP0K8AIDbL1c6/AHGRj516Bc3AWv1tpbzYhZ8ahxjJuCkFTl56gndTcGpgQ4IFONLhLsn9aUmUevpM464cQAweyqofZLnKU6Q/lMrv6MA/FPcRpHn59dtZtgO/RL2AHBXlLuQVWdDFKi68/hBttvvQ9zooWCltKkgVKi3K7FltikUfXco+BRAK1RlMda3jSr4VwHDe2uvcm4AfbJ6c/kpCg/wYMVfwLxNXZsZCIWnJxc+RLkxGfTWnl+SKBQDAAfs3TKRT2nLV9NDqavp15/toh/NK6Z/+Pd/Y2gPwCyUu1f4+FL92ChDyqEK9IU6bpv6YR6quwUFi+m1k0fYP0DruOFrdLjCrh6aHONPWZFzqKzsFOcVaW9Ui48Eol29NJ8+ranje4nufQwYApzeHmaHGwEZwm6Hr5ZSdGgtrc14nIFppNeXmkxRE+5UsmAR1zUWwHRdtrc7PFP+tul3HC/KABc32sB2BWQ42NpGj3YupmM3ashroIvTBVCNsc57fILn0fnJaVwXv1Vj2AfK7mjfgLYj/KMUVB5JvtEP0x9O2iF2xP/4d8MoM2g5/X7PrwgqywCu0Sbw3CNOgH85t+4jFIiIhQXh1aOUsvEBPtYXjWHss46BovjtHTuHTp1um3Sf++nQOHXahghwLsLHPvAY9V2rsCbN58hr9fmjnGdnc7KkjTpy5UQhF+E5fTVOwenxjdj6GPqVMUSPSwcNddvhhwd97NfDzObYWZoIL+PqVHHp843Ywpl/1PvTDyQ4IGycS9jO7jLqvtxIY/Xdjmdk3Je5G/4y8/6cOq4d5fEM5QYUjOcH2AbP1jhGmNb2eh6H9bw7sxHGDvRZATZb1BgTpcYWAL2AYweHBmmVem6ECi9AXA+lJFxbW03/p1ItGgkOpcreLhr09iWbrYv9IFxh/nwK807kZ0zPzg76oKZKjVnBrEJeWXeN4X6Bi7FIIz0+iN7+dB8V5K2g0KREh3L5fzt1hE2I8mAcl+cNlEPKgj3srf//Rbd75cU+brP+wSH8hQIJB+gXDudoS0jjbPVxivZfRAkpNnr3I/sXBCR+CafHrR9LHQJ+lThxH9exWf/Po4e9k2NX+YJNBD6+k/glrN6mcYzyoFxoN+JwDWn29vY67ss9szcWMBYwFjAWMBYwFjAWMBYwFjAWMBZwZgED/jqzytfv2oR3EPms+q/kn/00eYVmkldQ8r3dVBreCiymyPk02nyC3MbsX6z6+lnG5MhYwFjAWMBYwFjAWMBYYHYWwLuI+8kZ8NeAv/dTezV51SzgFMZTqlSuHFQQb8eFh4fzS1Z8Wvjk/r0MJTmLB4AG3KEu+8tfZ37kmv7CHuH+pe5fXUK/CCOKghLe2d6VeqYzv/fymsAb9zINvDwGfAGHY3mJ7SpNHdRw5cfZdbwkHh0dJXelHmZ9YT1dms7i+7Zck/YtgIduK9gRG17G4z7U1AA1QOUQDiptE2GPU2rcBAMV+QpSAlgG9UNd9dJqS4BY+AwzYKPZOjy46GCOHh7g5Ogc24zjlbLrcViPBYyxXp/qXADOqfxMdc/ZeCn+UX7UEaCbpubKW9q6+JO9Xp9yDXtrH9HvWY91dVHrPZw7s6MOd+phkB9XeUI7Q/mQN1d+9Lii181nFdqf/jiF/r9ff84wYEhktAO8FKBkJmOyHq/1WPoAbO6srFb/zs6dzTWAYvUxWPK5LHc1nT23nxV9H7yeRWOZl6j8SAdH21drB9oAjc6Pr2SwN/JPg+ndf7RDqx09dsVKfFb8rXftyrOATMPzC6ho3TaKjEu5pX+4WgSj9zXUh4zNAX4K4utfTXMi3Di+7fnbWM3wul+uAqhCJs2BgH5PnPlnWr3i55Oui42kL0Plvy09hfxH5tF75Z8xGAYYbEABfIBnO5S6K5zYn2H00pMOdUiMRQJcpUXl0yvnP+B7F8Niae4L36fWI3YQG0AjylGYmsVxPamA0l1XKhj8Algl+XHVftEW0A4AwqF9BS7KJpuC76FK6xYUwurnUjbsi+f+Bzq1/zeO/iZjA+pP7GmFgOW6xKPXg1yTPYDjxsoj9MzGrQ6FXoC8AHUBS+UpJcyD1ZWsOAuYtXg50Ual8Hr8ZDctHPVgKBVwNGA5AacB/QKMQzxQdz+xeJAaTzQ7yiBp23qqeF7oHrB/mv3StR5HewakBQh1UIkvR8an0LbxG1w/wUEv0r5Dn1J7Uy0/nx29uJ+hfSjHi2pucnQsH6M+cY1Bvv42KsnLodKrdmB3S3gkQ8q4B4iwRwHXMucEB3pQef0gA+oAQpPCU1gptmCpXQ08qKuPrtkmaENkKIODUh6kBxsB/AVQCMfgd3oe7fz4bVYf9uoKpiyPPrZbd3sr9Xh68mKD3Hke9OuyvRwGAC7yMmdimD4oL1WQ/AZH3SSrr0XsqvqQUpLT2Q/mF7S7LrcJOnrhHKFccAWFy6iirZFOqDTQ1rCYBhCld6QbQ4awUUZ6IXl6tpLniN1esDectGE+UX+kf1vbldzHPLxMAdnDfnF07MB7cnnS3gr6oU3yf8oHidsA4EiAllCgxT2MF2h/E0o9FeNZ+YlPaMXaMKqvUQGcOMmz9G/di7O5SodO4VfGeoTHscSTFacgc7WQAg5hrBCn5FnSkHxwAPVHrsu5dT9V37T6dXY+k3kO8xvGc7TlqfKD+jhVboffkRb8In+oBzikhfYGoBf3ZLyTODtrjtHP5i+iU13tDFjCFgiLeIeHhx1KrIgL8VptCbvjusQXFLuAstLzaUteDEUEKrjdw50OVlWz2jaA9hAF/MJhoUGd6i8Ya7DYI1cpc+MZE4s9mtVinsrrrQzAwy/GWLg/XDlLS9QCUfjHGAA1bywEEeVg9GMvvzzqK/cnKNrjywRwgzTO8aJ9vFS0XLX5AIb4j18q4/vWPznzl1Nri2vgHP6nej7y9vWnETWOwibLVT94b+9JR/9Ef0RdzNZJW5dw1r4p12Vv9S/XsZ/qnu5PP0ZZrP1Evz/bY2kvkhdpd9ijnlA+gNk4hpr1TPrMbPNg/BsLGAsYCxgLGAsYCxgLGAsYCxgLfPMsYMDf+6NOAf16R9kXz3+ZOfb0jyW3sEwaq/nsy0zWpGUsYCxgLGAsYCxgLGAscM8sgPcz95Mz4K8Bf++n9mryqlngdgA/LfiMD/FiEC8F+wduqp05CwwICwBGWe/FW26LMp31Bl5K7m21gxXWe9OdywtN8efss+9y78veh+UtoEdyHrxt9UErgOEs/6gXebnr7L5cw4tw+LudF7tIAy+KZ5KOpGf2Ny0Am4vdUad40S7Qq9QJYCOoLdLgAAMWAKUudJ4iAL8AnWoqLjDQBLVGQBXyyeObqdiPAEroY8JUoKs17FTAAcBJwI26WqE1/EzPBc5Hu5rKWfs2/CIfKFNydsGkck4Vj9yDsmt2xjqXZZDyS10hHPKgAzcS19dpD7AsNvopBxiIvAmIJmOIPJTOtA/3VNnBVkBRtfUTlKM++11TXsYKgFAHnGk8M7ET4pquLUwVjyjx6n4A/Ur7EfhzZdgKOlJ3kK9Tny9dmmgkb+8lDrvhPkAmKNe29URw+xq+MEJ+vtEUH5tPrW12YFEUMDGfAfr95LVfpj15zQAAQABJREFUcpvS+x3sXuRXSG4qU87mQmlrkmeUH+Aq4N5de/6e40sKqFUqr8cpIPhFziNg5qjIUsen2JMSltGFS7ucQr8SL/ZQ+W+qKKWlGVsJaskYWzB+CMiVrgAqbO4/+DOGeAW2gh9AqlCnBSSKMnmMe1P/WDtdGOwjj/5uurr7Y0dSaHNwUPsNH7YvPhpY/yBNBMWRrerW5wFHwC8OFj7yt9TbeJrP0F7bK69yXW2MTyaAoADO4DK/k0YtSgkVZUnZsZI6z9fwdYwNgJyxuEnak1X5V65zAPVH6gHp4VjaDO7PSx2m4oB0+sWn7/OYC/htgQJXd1+9wv7a+3vpJzn5rKgJW/2vveUMEYb1hNKeKB8F/3oyMAfVTQCv2ABcIx7Ar6iHztIuyQqngfYSHFxA7iNttD4mgTL9A+l0cyNtezqGojPs6rESAPWEDfFgTmgd/UhRg8WspiwgaFd3IO0+b/+hHcrdWDwCxdwDF85yNN/d8gQl2PopNDmaVniH0pnuDioNnaDjFy/Tc3PnE9R0dwR+hxdyLcz0p8paO1wa4ePPICqUYjEeYP6CKjjculWr6K3yc3ws48Sji0KoonmIHn0khq4M5tAfP+NGxxQgXZIQbwenO6/T9vhgCstVZQ+LoJf3f0pLVzxLfzi8k6oahzgu9I+QQDc6dPQPFKWAXti8x92PwUMA0Gt9l3E+BVL2yYyizppmelSNXYAhDysVVECQfyg9xcAb1Eifm5vLoDFsiHkF89vWVVHkqcBGrznV9MbHdjtxBtQf1APUSMV1ZnrxQpuqC6ccbUnuyX7z2v9EH+x+hU+dzcf4D7jY6fkH02j1+gDVr0cZDAWMBzgvL9qdFufHUXmd/XkvLsSTMv5iPq3yeJAAeHdev3VRlqQ/270+/yEsFibJNb3/APqVeUbuw7/MOckxAdxGcA1O71v2K67/Qvm87OLNRYozCYtxPjclf0bP26Hzi2lIwd9ogzKeO8uNzB3OngEwXmCTuoNt4E9/tpM4AfmWDw8wEAx/sBHCDgwMOMIjLO4hPpQX59gAyPb3tk+CgS9fPU/YEkfcqbahlWhghPshYN3Gvh5aofoGxprU7AX02tH93FcwfoamZ9HLh/dyOsgn0olw9+C5ANcBx8eOu3NcAumjbwAABkQMaBjnS+Jt9KkaB9Geg92qaZ1fAkO/KC/KwGOl8lumFIWlP+JeYGAobdscwjb38lBwf+8oLrOTdiPn0+1XbNnheAbEOA97yhxkhX5RTrRjAbJdxS11KfcR51TO6l/3O9U93d+9PJb+ibxgw1iCviptC/8XgUOdGWcsYCxgLGAsYCxgLGAsYCxgLGAsYCwwUwsY8HemlvoK/SWUsNLvV5UDwL/DNrXYV31d7OvkAoMnKD7JTW3q3UmM+s0rEL8NT6iFxfhF1jhjAWMBYwFjAWMBYwFjAecWwG/q95Mz4K8Bf++n9mryepcsgM9J66qItxOtQHx6WGegE+4LUKT7xTFeSIpan/XedOfWl6v47Hv0s+tp3mKlhKYgjq/S4fPTVvBoNvnRYQprOLwkl0/oWu85O8eL3anicxbGXLt9CwioAoAFKpAATPASHgqD8uJdrw+b+tQ7lAePZYbT+XOXKFipK2MDVAXFS4Bi2OMz7B9UlatPK6c6VBynyqUOI+r+JH9yTc6ngi9c9afZ9l1X44PkRfaA+gAqDLZMVm5DmQD+zhZEhqKrqzJImta9ABPW6/o5yo+fh4ZvtE+CpHQ/9/K4QYFx1nFcQA60sR3L/pbOXP3MARjNJi+ihFihAMP+OV6ET4ojTmkvM41rqs/RzzQOV/5YOfSLm3pblLlBYDBAvcg3bAPVWWzJYSHk3jdOWDDyYdvHDDId/MOvyC2/g/oq+inusWilyFrDfq3pYz5De3LWZ2AjpIe2Hr2ihOZ5tlN86BxatzSR6pXAsN73//ypv+Oo9x1/heLzUh1QO8qFDUAr8grwd3x8LkENFmXAdd1Z53P8RwTgksccd/LNyKORden0g5FRhsAQ7nX12fdDTQ20IOuHlOzZRFUK7Axo9HeUdc3axawEa+sbpSi/ZdQ+dI3Sw4qosvEU2xFxIA0B3ZAnnP9p6lzcYpistmAhVb3+vwllBKBodXo7arl8gMPjPyS5sUkEsBZxXh4dpmN1NY6ggGUBtr6w9Fna/9G+SbbUv2iQkVriKIsjsHYg9sElpAkwTFfaDPRTipzR2bR1ySqqra2m1KK5NNHRx2DqpWvVnDdAcKm5KfTyocMM3wL6BXyX1j9Kx1ubKSozm8FSQHiAaAHEwQFERVg4tB+ogdb12hgs9pnoUkq2GylILQRBOJS/oWaCLp05QoBvt25+ibKH2zkOQNnI30EF8u6paHWUV9Rf27Qf2AH8/sO//xt1KjBwk1K9xXyDeSc0USlVt3VTzxwFAs7xpYqyi5yn7pBlBFXpQ51HON6lKf4M7yLPBasDKS3Ai4DkPrPtv9BIxVFc5jp//fxJWhsaQdlKQRSwYXyoF528NsDKt69/WEd9HbU8H2bseITGrzZRQX4R7Tx+kG1TeqWc3Pz8eW4rzFtNiZ7nHWk+uySD2lsv0wmloox5EWBibVMNHz8WuIlsoz3c36AKDFd9/hyDvQAWsaCmR8GXlb1d3MbQvqBkKvA76uV3n7zNSsZvfFBPa5Zvo1ff/JDj0f/o0C+uAziuPnuA24LuTwDfuOgU2nf0ptLvQJ+NBnq7eXGBKITLOIW+AFVZKDf7+kSr/n2cx2y0zZy0x+iNz/bRM+sSqbSqi8Y9fKn3TD9dadlPuTkBdLWmV0/+to4B1OsgukSij1VyTd9L/uWa+IdCse4e3RI+JWSr+8W8o4+r1jR0v3KMZ+2ZPm8D+p3K7Xg4mlq7/enERfuXS2aSPuLDePvIg3awVcY2jDMAuDGWiW3w7I56BRAs4yfSkDLjGBuef2zdCpBVqs9WB2gdDgsLMOagT2ABwPzwKB5boDK+wseX+xX64SXV79cXFDP4j+tQfF8UHOboAxhLsMDioBqXMD4hTvQxhMUCAZUZxwKMJ1bvoCtRKZSdlkX7Pt7NY2BGVCpVtzVx/7qixu4o1e+gyi0OZbMpENh/eIKaum+Qj28YLcr2ot4hX7aDXkax3Y/WRfLYIXHoe2fPtrCZ2Bh+ZYyX69OBvHr8As3q1+70WPJjjQe2mc3/56zhpzoXcB9fbMEmbQ42wTEWQBhnLGAsYCxgLGAsYCxgLGAsYCxgLGAsMBsLGPB3Ntb6avx6Zj1GXqGZX03iX6Q6dqOPxpuOfaV5QOIx6muaqzZ40yNPBtGGrSG0aGkALVhk33C8cl0g5Rd5UWj4OPXZRqmvF295jDMWMBYwFjAWMBYwFjAWuGkB/LZ/Pzm8f4Jrbm52le1/+uLGhLbXjyWcs2tyD3u5r1+b9TG+rYknMP0pTI71vfUY57IhUTm+G/sXEaFxxgL3kwWssNjt5H2mEN90cT/lXsxqbdP5m+4+FIcBVAQ1dM8YApgqTmdg81T+9XuAnfApZmfAk+5vumOBAXR/eLmtv+DW733Zx/fypfWXXZa7lR5etuOlema6twI7PBl0Avghzlp3UPuFGuOWyHRW+Z3obGd1thC19Hiix8bwBWCMHjVZr/D2naSk5grYkbSc7fHSX3dybs2X7sfVMQBEqM4CQHXmACQCILOCis786tf8YkOp9VC543Pq+r3H1tvo1/9yE6jS7zk7ng4CdBZmqmt6nxQwEzaEolx4eDh/hl1sOlU8s70HGCV0VRaJIi/CAy6fSrUwOjiFrl4/P9ukJvkHMKODS7MtW2BqDkUVr6OuiycnxXu3TzLSVk9qZ7AX4C2pf131rzDFj5oGGih11SP0wanXOSuAiVA2AHAbi4LIvWOQ27UoP1rzC9D4UsVurm/rPZz7RMWTTal1A3TCBmgvcdFT1Fl/sz4SI5NZlRfQ2mBXMzVfK6fijBz+TPrAsmzyaRuh6Kg8Nd5304Xy910C3F1dNfSTx/+zY75JTVrBwCbPFQp0A/QLBV8opcLV+7TQs0/H0b/+/n26qBR8B85fYXh9y+LtFKRUgn+75xN+Sh7szaRWWw0r/RZkelDp1TpuC2gPgJUwzsnYFlxYTM0la2hJ4AT9YtenrCCMtFzNgdKOME82XK/l+NCH2hQcCRBsfe53aSzKa9KioefXbaaCqCKqvd5CF2qvurQHYOmpnA6B4T9tKAdshb6NPKwJSyc3Ba9C7RgAG9Q1e5UcBJRtx9Ln0Z+tKaQDZeWUn57MNllTsoGh4O6WRgVVX6Tv5eQ5FmcIRAc4T9R+kTek5eXlxRAergNARVhAulAaBhwMCA4ONobKqr97BS3wjaWGUA+lqNpJUIFfvTSf8wB/yTH+ZOuzj+8AAQUwBuyHY0C/tQpK5jlHzS+Yd3gL8KVXP/+A4cFrE7GqLkLoxuir5K36CNpuqwL0ZH7I8fYkz3GiE5f7CIBudeVxKlhaQpi3ehSsHBqX4Ji31s0Loic3ZRKgX3Gow5V+0TQ2WET/uvd/0AplKwDAgH5f3aOUi5U7XbrfAf3iHCrFqAvYBtCue1IYhUSp+lHtEc+h2DAPvffxLooJalch3CjNP5zrDvAiwgAg/9kjT7PNcE1gR/cEVYcqboyjsPex03aVZKTrygHCHsofUwsDbv7HGfWZlreE/AJDWI20V6li6277ijDK3Pgit+cD7/1f/RYVrwwkANuYT+J9qqh9wI1BUvQRLF6ouV5FDy2JpgPn2rjNF2cHU9fA8JRj/6QEpjlxBv1KEFcQpPRf8TfVfqo5CvEDjkW/EydtTc7vZA8l8Llzt834OaTscr9jTJttuignxrPW7iZeTCBjow59omzyQxEWg4nTy4x2iDEJ/vTr4hftt9XDjdavWqTGJg/HuI4FBIdtHQwUA+4FGIwtQ40tGJsA12OMwVgEJV/A75gXWpRSeqUKm+UfxNcwZuEe5guMRQtUPhAG57/t6Kbrx/c4FlJhDByvb6E5QUrp3tePAP6eaLjZ35FnlAXtBWMJHOyChS3hvmPU0WO3B8ZkKOk31VxhP755T/ICL8Uc86Kc9qZa8va0q9ayhy/+oP0gbrQhcbCf2E23vdyfao/42traHCD2VH5nc0+fc/RwyOfw8LB+6a4cwyZig5CQEI4T57C9fg+2wrlxxgLGAsYCxgLGAsYCxgLGAsYCxgLGAjOxgAF/Z2Klr9aPR8p68gpK/kozMdrfrH4rmCxa8WVmCOq+Dz/lS9uejaSkVF/y8/d0mTzuwU/xKvU7afgoNdSq3xiMCrBLe5kbxgLGAsYCxgLGAt82C8j7nPul3Ab8vXMI2IC/90tr/5bnMyDJn0ZsU7/gsyoH3o7JBLSSsPJpXTm37gHs3i23sjeb/r3st3clujsBmwE7uQKeZpM5KILBTfdiVuAM2c8mjTvxi/zp8JezuHRQ0tn9b9o1vFxHfQECuVpr/4TzdGWUTyInR8XyJ8yToyKp6/JFDgbotyHY/uIe8C+gLfZ3Q33aWQOPpktDvw9VOwAurtxPf5zCwLKr+/r1xHgfSosMnvRpb7mPBQZTQb+u2qvArc7GBigoz8YBAhQVxtmEc+YXD3j4RLfVoRyAFQWqsN6/3XN9PEbc0StyqPN8jSM6tDHdj+PGFwczhX6tixySoyNUO7u1nNb4Z3Led63irkC/L6X/JUHV3dompK1a2xmAFthMIFD0Swd8kxdGazsfdEC/1nK4rY2jC5+3UczyKHJv92Iw1dqGkN7ExOQFbfAT5Z9P8bH5NNRzmaMFcPz4wp/T1a7TlOU3xn3Xyz+L8wWo7819r7C/wvVPUFfTVSpMs6vmJvZPkEfaPGq7foVqr55mBUjUNeLWYfrYuaupq7WSABEHRdUyrCxllnL1PvcCw78Aw6Ak+05ptaN/wy5o1wDvTlcc57IiXG1rO219ykbv7zlPP3t0kwJE/Rl2lTglHPZwj44tpcauS3TdO9rxGXbxOxVcBOgXTuYSmU/Qdq1fCgCgKRDodHOipD3VHlBge/d1BqT8YhT0OzjCxwDr8jNiKCRwDsO9E7ZBqhsYVSDpOVZ6Pbn/IuVFBdPO82UMiEUqKK7H05OBVwB5Z22dVJS7kFLSs/l6SlYMKwYjXnHbk9MZRgVQB4d7UPIEoCf+0H4fTUjh87955gf06meHGODduqyIkiOVQnRsAIcFAIu2sW18DfcPxIN6FvBXsXMM7l1urqdnlaLweGMdvXbyCNsS9sQGB7Cv2SeNTp55hduRgHqoYwHg63s8qGBeJI343KC22iN0vLadgVwoDycpG9QNd1HBwmxuKxUK7gOsKg7g7nwF+AEm3LYyg+pzYymg/CqlKFuEBI1Oal+AawE7iwMwjLkP6r01Dd60+9xBzi/sB2Dw7IlK/npEv+0oVamFKNs2PMJK+VAuBcQIW+jlDFIK5oeUomqyAvTRruDQpp7fsIqBYmdtVq4hX1ZYFiB8fXWFQ7Vb8g04urm1lsF/fI3ik9d+Kbcc85KoNGNePnRxxAFKwiMWBSBfuh3blcjv0JD7Lc+Fkj+E0xXQcX67Dm3wXjrEr0O/ztKaLbypxwEl8OmeQ+B/tvbSbY3w8izTZmvm+sNcI2MUjlEGjHFoJ319fQhCj614lppsdQ5Aky+qPwiH52YdDJZ7skf6xyqrqSgskuFdLBwAxJ4Vm0hQ6a+83sqqveIffQDb0eYGSoqO5a9K1HuPU5JSkIb6r/f4zbkMcDDig1J5SV6OUh7upRSlCowxY1yNl8uCl7KqPeKuaGihh5LSyD08khXOd1+19yXdPmIH/f8C6N+XVT+FP5lDZLxHfwZAP6Dmq1N732PIGGrZ4g/pIhzi6+7ungT94p7YD7ZG+4I/tDHH/K/8SF5QL5hz5J60dz0txHmvHPIxODh416NHvCgXyodnUyhISzmx4AS2gZ2kbu56BkyExgLGAsYCxgLGAsYCxgLGAsYCxgLfSAsY8PfrX60eiSVfPfirvkL2VYG/uQVEL/xI/RaY6jfryopN8KHCpX7U2T5ASnPiS3fR0dFUXFxMS5cupcDAQMdXpGaaEfx/f+7cubRq1SrKysrir//09vY6fvOYaTzGn7GAsYCxgLGAsYCxwE0L4Df2+8kZ8NeAv/dTezV5nYEFREFP9wpoam/Nfv2S0+O7oQSMz97rLxOn+7Su04zc5sU7gXWnSlJeEk/l517cw0to3ZZIQwADPT28BJcX2PLiWr+vH6MsABCm86eHcXWMOKaL58t6ge4qj1/l9elso+dN4F/bgI1VCQsKFjtUJ+fP8ebPsuPz7PkKBP798QOOT0AD8pLPMuvx4VjgCGs+XEG/8I/2NhO4VkAZqP3GhRdRUGrKLaCeNT/WfqTnyxXYaY1junNn/QNqrrEl0dRXe/sQE/qXZ5iyT99NSEPS0sthzR/8IOzt9APreCzQL+ITUMXqx5r+dOew+76Yy5Pqzgr9WutN4rQu8pDr92IP4NcK/SKdsbGtk0BYSdtVnQBgPL7/CKuEil/rfkucUpxWarPNB1opNnE1rSlsIe/EdQ6VQwCjDy7eRpuKt01a4IF2tm5ePB04/zE9UriczlZVsvJjWcMBiggIYpg0Pz2edp8+SBGrHqbjn//OkXTRum20KKGILtSPUGFSEP3zzjdZ8fD4p+/Q4lR/WpH/DO0++sokiA2A1DWljgoH6PfoiW6HwrEjYnXQd/40XVDKvlA9FRgUatHtnX5UmJpFj6sFBwDI5J6EbawNJoBzULctyV1GyQoY27pkFQOUaNcAiebN3U49XlXUOlFOw70KWj15WoI79mg/rupDPOG+bHIN4TiNn/5nVhB21Q7Fv3W//Ud/x3UmY5XAq+IPZRN3o88OQGP8CwtNpgs11ZSTGEuv7j5IGIt3Ht/HXhdlf5cCcsKoWYl15vqNU5fbBHmNjhFAUgBzjy9dzeDdA36BrAIMRd1z7Z70zombSrKAWBMVZ6fbG+M4wDwd2EWCMrYDmu3qDqQ29eM56gMKu/nzM8nW68GqvUfP73JAvwLuYdEI0gAci/ouvdBNUP+1Q8bzGZwF7IsNUPiHSnnYzyeY0pV6tnVcAYCK+QF15B82Qf2+j1K4Wz2NDo/Qh6dOK2h5Pseb5OFDL39+UwkeZUWbgTumFrNczlxIS/2Kacy9jcZOlfJ1gL8ok8yBgAL7lMKtwLXIH+bAujb1q/vgAG1atZjbYmlrE8PAAgwCxl+YGcDgb0Pucjqw/0POE8Dn7255gtstlJBhjwUKCG7stlHEjRH2gz49dGOQzl65xnmyPnfhYnSUB/X0jvJ96x+M72hv/kopuvykvU/CXgtyltHlq3aVb6iXRsbfnCeTswtY5RtjOfymZ3rTubIunoNxjkUDMm+UFCigvsU+f2H8d9af9H5mXQhhze/dPJ+uX8p9lAl2Rf4XJfnQyoJnqWAkm8di2MWZoivyiedVsYPEgesSr8zDuHa7zpW9JA1rvNb2wf1ClQ+AKaBKrzSlTN17E6xEHQvgjLIULHiWjpS+Q/gRRn8+kPT0a9a0UV44xIdxOzU3hWobWqm7vY1s6lpl3TVeRIDxBPAuxhDsL48OU5i7B9V1dnAfeH59Cfe7ZB53vKlHqYCXNtSwSvCquCQeO3YkqhdFSmGb3EaourWD66F5tMVRFpQLqvHHL5VNGs+KFvrz4gFZmLRx8wt0sewYrSoMYbXfgOBlvPilIGGOQ+EaZUL9QvUXcyk2nMMWur1hI8wLeHmFl1q4Z20DsLG0GezleQlpwMk9XLfes/u4939RLmf9+G6kjPLBLtiQDhSR0dZw7qkWaKDt6P3qbqRp4jAWMBYwFjAWMBYwFjAWMBYwFjAW+OZbwIC/X/86/jaDv0Ur3OnJF6LJa477bVcUwi5YFEA9tgFqqr+5SPq2I5xBwJKSEnrjjTfor/7qr2j79u20adMmevrpp+mHP/whrVmzhi5evEitra0uY8L/+3/605/SK6+8Qn/0R39EW7ZsoYcffpheeOEF+vGPf8z//z9z5swtC6ddRngXbuC3BziraMpdiPobF4W3+lrXV/Xb1DfOmKZAxgLGAsYC98ACmGfvJ2fAXwP+3k/t1eR1BhYQBT3dqzNgSr9/N4/xYvGb5PCSGS+X79UL2tnaylk+cA0vevGS3Nl9PQ34m86P7t8c35kF8FBg/c+bFVIQmAXgEzbcP3rhHOWnZVJIpFLntXWpmcpNqTzGcGb2nD3Be8Bg+Ex6kFJCBNwk6pGSY/RFva6teUHbBqQiEMRs+m6GgsMElhme40Zew8EOdVVJ37qXdKzXkY/dTXsZXEt7+sfUf+X8LTazhnF1rpdX/GR+J41qdzbI6bR75Mea1+JCBd013CCAKivWhFNudgCdPO38RxepTySE/FjjmjYD03iwtqdpvDMk4+yHFuSzJZno0gk7qOYqHkA2ztrG3Cwbwz3OwjmzoTN/d3oNgKK0w5nEBYARDpAeQDyBBvWwpVVdtO3GwwykTeSkkWd7FQ24xbCap9dIMNU0lrISp1XVHZDj7w5+xlBNTUcr4YcbADaor+tdnQxOxYUF02UFZm3NaKegeU+Qv1LzRh4AC55WEC/KI8qkAhAmZ/nTrsPH9SzycU7RGofCKJS3u7o9qLWtyuEP9RurQM9N8cl0dWiAfvbI0zTse40am9Rn1nuUouT4GLWrT7MPevsqtVavSeAWItHBWORJFHdxD2MJFCmR321rw3mxgCsoUvok8oN2gbB6n3DVVuDnxcdeorKeGqUaXcph/vypv5sEWyMvzhxUrH+391/4lrQPqXvxL1CanEMVEXU1OGTj9g4lXbgtSs0S8GlgYp9StB1iIK2h7jzlFP9HSoqNJJ+oVAZ7k5RK5uqCYooOVotrlL9dLTb63Z53GfwU+BjxwY6pSkFTIGrAqAB+xelAsMC7sD+gXzh8RaHI0526mzpYZThY1aMoBqcuXMJQsG1kmFo9CyktKp+gnrxxXQRlBi2nlw/vZQgWqrtIB/MGQOGHUzPIJ/khamo5r8DnFMpPqmOAFunJvJGT7k1xoV4U4edJwWHZdOniSWruukHJMf70weWr9OC2n9L7506qOSWE0lL+lPslygpgPERBhZ0KLv7e/AWUEO2uVHVraHXxMrrYfoqqu32pvW+OY/6ISl5O5Z+eI8C46XGj5B2YSHsCx1V6FVwPUEWG+ujWpSUOtV7kEy5msJDVSBdkzOO+sSPQn6+/vP9TgmoyKxOreupVeV6cl82QMjygrUdHJFJvv3NFebTdjg77og+xB0es/YGiL1xkXAo9kN5MJy51O6BfXEc/18ebOYt76frZdtzidv77vUeoONuuno8+IYqvSO9qo10ZGn6djcW4Lv0Mx3fDWZ9TJE7YAnmSfOh9GX5wX+7hHPdxTfKHPgY1afRHWawniq5YzJATqfrYF5CzhJcxwhov7ku8OJ7KSRxT+dHvIc9QS3Xm9P4s95E3lA3lHWzpdthA7CE/uMAfxk3YEIq1uv3kWOZcAPsLe7awnaQ+UF5sT654gN66coEVqjHOw0F1G2NGb1QM/duZo/RzNR5hbMD4hTmgSc1D4hJG1DOlgn7hMG7whNhjY1AY40eIGpPwTNl9vZsO1TXwcwTyJ2qxEo/kWc6xx4IwOJQT5a+4dJLP65QKOM5lnsLcVlvXT+EFqZNsxp7VH9hqvXrh1jFw8zkV6WGDraU9SBsQG0n4r/NeQNx7mUe0Mdgb9sIx5jic47irS/2/wjhjAWMBYwFjAWMBYwFjAWMBYwFjAWOBWVjAgL+zMNZX5PXbCv5C6RfQ791y2QvUbxdNffdc+fcXv/gF/cM//AOFhIQ4zTr63I4dO6itrY1KS+0CCrpHqAR/8skntHnzZl7oq9/DMX5fKioqYpD4/fff50XUVj938xwiBhs2bKAf/OAHdPz4cRoeHp4UPX5TSk1NpXnz5nGZ8d7E2dc1JwVSJzExMZSZmUkZGRnk5+fHv3NgkfNMnbu7OyUkJFBwcDCnh3Rn4vAbCvIaHx/PX/CaaZoAn5Febm4uoY7wG5b8dmVN96WXXmK/qGNXfqxhzLmxgLGAsYCxwP9j7z3AqzquteElAQKBhAoqCCQkEEUChOi9Y4wpBvcW2+lO4sQpTp7ky3Nvcu9/kz9fHj9/cvPFdr4bxyU27i02xsbYBtOLhBBICBUkoQaqqBckJPjnXYd1NGezz9ERzcie9TznzN4za9bMrCl7nznvfvf18wD20vuSyP9Q5eXl7qr95MUEecIJoX4s+eziJA2hpOtxvT7up3Lgf2p8RORYD63HOJcP8snx1Qgfk4qY0Hjgq+YB3PzKH69f1rbjD9Pe3nTjz/rjOY7X+V5Pv3hTT4AfBFRwPev2VS0LP+x0wZwB2EMX3Djo8wjnGHcATYExEsCp82XFFBIVTb9//XkGMAH0C5Dwxu1baOnilfy6dNgU1kQcA+gEPQESWoEGKAMfq+BHsPWHuVVHwHSIj0tMVqCtEvI5381wZ9W3OxeQhl6HOgUms/oMecFMe7kPMAwM9usV2y/qI3XDfLn1lmBKOdxFG2YtpLCQOOrfEUXxQdP4VfICzNPbh77saW0U+3q+a3UcHh5uu4ahnp2tjS7gb7s66GNTTxdwj8QBtCXANr1PJf1Kwt6CtuzK0lmlAapFXTHX7MZb0IBgmjSlmdL3pFNk1D20f8dLDPisrS92mhYQqrCaYr4umJhMeeWlbBPrLB4aAftvtmJSBFArNjKIhqsxFBM6ncpzztPBI5vY3k9/GMfg2YWhC5yvUQd7f0tnI50ocF0vpAJgREyIXs83tBlZuS5rCHTmrXmATuYcoZXqVeytCigGZtXXPtnP2cHQmt7gAIFN8xvEwNMR45cxGE/aJeVICCbcMMVoGjQkmCrPdL/zrKdrHcY6xhA21X685i5ec/R1Sn/4wNrPAFcD9CtiBVtLvIToT6xzabXpHLV4w9epsarE5ZongF+A0iBS5rBhw1zmCWz9UgHi/vehfQyceyH1hALPBtHs0fG8Nne2Hqd8Bbotba4hvNkAYLnwxbfS628+SxUDR1NW7i62D7/FBO5mIC3myC0Jk6i4spzXboB+YT9WgVEB/sWxLjoIGLrtw5dRwdGPKDFpNfVrdvxwA7Mn9MDs2ag2FsGOi7gPSvbS8ZKDNHzRDGrfp9ji1djEtQRs0iJLZi/kB0wApIU/AHoG6HfLwW5QmMyPypoOqqhVa3xXPwoPvYWOHv+czTQ0n6NvromgjR98RokT1tGI9pO0PeMDTls8aTZ1BCyiCQ3Z1AhwswKe4ZpGvucv1sOHThQVMug3YXIA1VR1UGVFMbNcZ5+q5vJuv3sQFaWFsw5AjPhAMN+sUtJWylHMFqpA9Re6jtFbx0r5OhirmK19Bg9hsPTLKYeY7VTP3189wOJu3dLZfsUfel4cV+Rn0OikOfTxy3+l48UOEKjoyPVAxhricV0KVmzRZ9t9FeB3ITWeU4DXoBpKVMQkwX7nKDLcj9sfHT6I/FXdmttc7yXEtqdQyoWOfuwpj6S5u5/EXJZrgm5T1lJJEzsIkYZ46ONPALCNxk6a6bxeiC7WZAH9Yr2O9Y9h0Ku+RoguQt2ferzdsbu+tdNFnF07RLe2PtNlrKAeWO/RTnmAQHRhB+kAEYtN6KE+kk/i9Tw4Lq8cQH5diu1ajWtrf2D8w5+wNTNpLAVHBDPzL/KVtLVRk2L4DVMMv5sVkzfWhpvmL+d7QbDvVrbnU1rhacV8HU6lijk3RtWxvqaS2X6RH4L1bLdaV3DdAIsw6guAbkNplUNBfVv9j7rI/JCxgTh8xC96W+UeAkBpO0G+MVF+VKYY1vX+Q7nyUI01n27fmnYl59Z7NtTB3bj0phy07VrVVcpHX8BPmG8YnxhD8KPuS9E1ofGA8YDxgPGA8YDxgPGA8YDxgPGA8UBPHjDA35489MWnfxWBv4FBF+jrj0ZcEdOvXc+NneBPR1JbqKMdEJKrL2D1BcsvBP/D/fnPf6YnnniCnnzySdq2bRsFBgZSfHw876csXLiQANzV/1PE7/wXX3yRJk+ezDaOHDnC9v74xz/S888/TwcOHKAJEyZQWFgY7x8BwPr222+z7rX4mjNnDv3sZz+jxMREJkP57LPPnP8vAni7YsUKevTRR2nRokU0ZcoUmjVrFi1btoxGjRpFRUVFtgBgAH6/+c1v0t13300zZszgfHPnzuV82FcpKCjgfY+e2gNW5R/84AcMOt61y7Ff7ykP/ht97LHHGDCNeqJsAJpR75ycHNu6ir0FCxYwAzPalpycTNOnT2fm5tjYWAZvy76Z6N90003ssyVLlvA+U3Z2tiSZ0HjAeMB4wHjgBvAArjd9SQzw98pBwAb425dGvKmr1x4Ao1VLSw01tzhAFvgTF390IpQ/oK/mn5buwEZeV/gGUuwJCPVFVhV/AOMPeE9//Fr/zP8i6/tlKxtzBnNIQBBonz6PcBOBj/TPQ8vXMMApRQHtwPQ7UrFPZiggBxgUGxTT7wMK1OcbGsaA4MVJ050skrDLTIsKZCXgX70cAWVAzyo9gX6t+gDrrH7ox7SmcmqP4Fw8lYt6gIW3dH83C68OGoV9+AA/hGXdAehXr7+1Dp7Om4sdr0j3pGNNQ1ljHlxMpw5kM/gG6QP9quiD/UfYx8XVFRQXn8CAu47J86j5ZI4LCKanuup9bC37Ss51gHT0LdOoMb/CuV7DrvhT1nBvQSBRiyM9gqfBoEsXfBgceyX1t8sLhtO6kgK7pEviBNRpTQAD7N9K/nHJ+JTNFgBEARYUaQvtR+MnkNrcm67mYr2TjVTSEQKECnA9gIwYD8mKaRFgrLjgpRRxoZKqOjt4Hmcr0D7ANyUB7bRnX4YCARfTgbwsigzposXTB1NDUwdt/byapv3bFMram82vgQcIMyYijsaMu/sSRuN7lj7MAN2xoxerp/k/IIB+BTiMOAEng034VEkhg1ZRX7Cefm3CJAZOAiiKsQCJ9x/Cr4IXRlx34FqAQsGMqjMBswHLF64f2HyUOYCxDpE1DQ8iwG9Yn+AviYeOHZAKAOj56iP1g54I7htiwmM5bcaUJVR2upDLRX/OXLGBQZiwiX6W+gjgV2xI+QvnPk4VVWlOvQeWrqLN+dn02G030x+2fkL91HUzdoACayoW9tL6GqqoqaVZink3Qr3qvql/P0dfK0A5BH0wbdwQmjnjfvIbGEf7M9K5DgDaj+06T8LSCyZO9AXArDrIV+omIfoNQLxh58ppxNTv06bPn6SA+HP0UUapMx8eDMF1ISQ6kf7Pvq3cB7+47QGaPnQ4M3cCbD1Z+QHlAESMskNi4nj8ok+mKBbzwMC5lHIsV4ql1XNCnMy/iESb/Ab70Lma/aSGLc2ZMpTA4hkV6qfAgS0MHgZL6EMrF1HSgEDyn1Ch1s8weiNts2IGDqEPDuxn8KGAdqdPCGOgJ8o5kN7oLBeMsCIHUutp+Pg4iotcwvZxPRsSN8EFNIq+L690gPJxbanNqOP0wjMOxm20HeMNgGvxvdjHGAoOyKBMxfQNsbs2fuvhaAbmW9NxP4VrGuY31lRh6V6w7kGX9UTGnow1jM+EsSvo4PZtPC7GxpTSsJpz1P98K+3PqaOGc35UolhvH7pljGIhblGg3/NO4C/m09zFQVRa1Mb19fQl5UJHP/aUxy7Nbv3HPNcZcWUttcuPsuFX1B1MozguyjuuHowYRAtv/ZqLryT/8ZgmSsnfzg/94I0A0i9iBzbFn97cs1qBm1KONZRyYBP9K9dKXc8ajzUGvnB3XZd6ig3xFeLt+kXaiE2a7BrXewvYkLagbtBdOjCEQmIj6cIZxUqu5t+x2iqe/wMUsBysvkGKfR7rP6RAvVFhTfwQCvcJpw+LCpj5HXUIGRdFFxocYwoPDgD0izUnKflmZq5GmTUFp+iBdZFUWe/4HYiHoorVqy+lDWiX+A9x61aqa1XOIU6XNnMlvPzCwxhH8844+wHrDx4+gN/s7Ek9vDTfKzXrOMAYEDBtrwwpZfhS/7Out/l7ow8/wV/WMdgbG0bXeMB4wHjAeMB4wHjAeMB4wHjAeMB4AB4wwN8bfxxca+DvxLFDaPdvJ9CPbomg7fktVK1+o1ulU72x7Hxpz+BKa77LPV93j3qT3ejBl5vdbb4Bfr40OKCLsjM63epcbgJYYF966SUGyPL+ybp1DOw9ffo07xcACPvee+/xw/Ng7AWxCIDAYPcV+c53vkMPPfQQnyL+vvvuo/z8fGpoaGAbJ06coFdffZUBtygPANvU1FQqLu4mNRFbVxoC7Iq6YJ8E9gEw1ssBcBesxEjPzMwkgJSrq6sZlAxm3KSkJNq3b5/LXg+IA37xi19wvaELMPShQ4e4bWjL+PHjeb8I9jwJ9uy+973v8Z7dCy+8QDU1jrevucsTFRXFAGaw/OI/0qysLAJrIliZAaJGf+Tl5bGfrTbuuece2rBhAwHojDbC38iLvouLi+M1NC0tzSUb/IS9NICcx4wZw6zEx44dc9ExJ8YDxgPGA8YDX5wH5P/tL64GvSvZAH8N8Ld3I8Zof2U8AEZPAf2i0fgRErnuG9RRdNz5R7g7kNXlOAngHneAo97Y+zIBiHvTbm918ed1T38AW0EN3to2et55AHNJBy3ooBX5k14sAZAF0BL6DWl4vfmuzHQGzCEebL8AHeK18S9s/5BGKBCwgKoQIj8+ehmw7Q1AQl6/rIPrkBcAxYrdlTh0Cl5zfmbsACfwyZlgOZBy2ws6XOrwnUF3M7vfuojVDM4U/4g+2j9vdrDzFdIWs25PcVMmttwp2TF0P7AylqIVyDFDgcGwQYDy61od4L60k3l0y7S57Peh9bWUXeBg/4NeT3NL6iB61n6R9MsJYQsAKZGu8ianj5Em4CS0xSoAFoK9eHRiknP8AJyCjQfo9wSeRv9P7Ai+ZA0XEJC1PE/n4SPjKGjaQGeZAP4CWC1i9Zn+2nUrqFPyyCvl5RzhlGlLmF0UxzroF+d49Twe4Igfs4RGjkimgeE+ND3hYRcQLsDO4W2NPL8+OLibQ4Abj5w6THevWEufHNrPG3QYf1hTR5+vpweX38sA/nmKcRcAxqfe264A/OcItrb/+U3ur8GDghg4Gv5IEFXsquRjtDFCAS7LqoudANgJ4xtof0o9RY8cpMB0axgUKaBftEHYl8Em+0puFoM9wSqLcwBN58XdSZlF+5wMqshzOYI+xjzDhhzGNdoqoCYATD8tPOEch22kWH8VQ/j/2buNEqPjqELNMX08yryIiYh1Aoz1Nlvrh3sGAQQL8BM6EUOSqSjzCPsONmUdkfwy5/XxOVb1dXbuZyQgR6yf6+dPo7rsMmbMHMpMukMJ7LiYSz+bPJ0KG+rJVwGC63wuOOeKlAGAWl7hUWpozGfWcBo6g0oLctgW+gPiCewrduBD9Jt8/rn3FU7qp5h3Y6MHEph4sTbuTS/iuRvT2UqDfXwpt7rSMSYV4BWgdEURTEPPXmCGaAD7wC4s1wcAUVP2prK/pFyE+adcGeHRphHzfkVDho+kCVGT6bM9B1l9XtIIXitHDAuhn9yxRoGJh1BG7knFED2Vtux7mx761m+p4fRxeiBmPO0tV/5Uc+/mSZPodEsQA3bXqbckKDc613dZ6x958LeUluFg58bcxjgbFrWCjh7a5LweQLek6KQTGDtpgAIijgvi9UNf+9GfC0OG8VxApeXaMGxELH20y9EOxOtjRcYHwMcikg6wfUSYD6UdqWGWaYmHHkDnBUf3O+PFDh5AwFqE9SZ8RJxz3UkeG0IvH8yjMwoj39GgMeqGXqDUzCZuG4DZY8YMphHDB1D/Fj8nM67YllDq6SnEGqqD8626+r09dDurumjMlDm8pshDEjJX9byoA9YBzA/IQAU4hV+kbjLXJTx/vpMZue3YW9sqqwhlvbL//7Kt9d/9Nd9foD54cEqvP44Rjz61qxcMSJlszM0X6il6sAN7ejl6ttjoeXx96OwqpzNnFCWtEhkDMrZ0ff1Y/IE48RnKkTUUdnRbABWjfdI2qSPy4xjX7cBTNbyWLxwRQ/sqT9PayJG0TTHNF6g1Sliyob94SiJtPVKmHgKZTFnqoQW8UjFmSCAzBsec92Ow798yD6v7gbF0pv8Qnn/9+vWnCxfO09RoP9qT1UHh60IZXI9rpNQZtiHS36hveuY+R2QvvgXUDL/IdQRtxDnA8NdT9Hsga7mok94P1nR359IuhNLH7nRNvPGA8YDxgPGA8YDxgPGA8YDxgPGA8cCN5AED/L2ResO+LtcS+AvQ77s/Gu0s+N7ZIfTUx91vBZKE6wn8HT7iAm24P1yKvuphVPQgOn5E7cs1qU3Lqyh33HEHrV27li3+/e9/d8vEu3//fnrkkUcY+AswKcDCIv/5n//JQNKOjg66/fbbqU29/ckq2G8DiBjAWwjAwCkpKVa1KzoHEPbrX/8679Vt2bKFnnvuOQa7ilEwAAOUDAGbMXTAmnv06FFmJQYjLgC1nZ2dXD/Jd9tttzET7smTJwksxgDblpSUEECxubm5BObfOAWmxTnAzu5k/fr1bAd6KNuTYL/x8ccfJ7w9E3X8wx/+wP4CWBcMxgApA3QMluUdO3aovbLut5yPHTuW7r//fkJ//OUvf2F9ALEBHN67dy8BfD116lTeK9VZfUGQAPulpaU0bdo0bhP2jJDPiPGA8YDxgPHAF+8B/NfTl8QAfw3wty+NV1PXa+CBqIHDqbmr2SvLAGCVpexw/onvDmTllTGL0tUA/cLk1bJjqV6fPb2cP5cv589sTw4CAKA3oEhPtr4MaQIKkb7RfSNxaCfYO/Ga+IFTzjpBkEnqJgMATbA1YssB7G4AHULwqvAcxb6r2+ME9SWAER08ImnWMCl6MVWpp7Pl9cs6uA666jewsz6SF0yHwnYocXahjAUAWfS2gtEXgCiEEAHf4RjAEoAJcxXzm7cCv4GhFPmk7XZ5ASza8v7eS5IA+E2OnceAagA4wf6ZpwBrwbMmUUd5DYM3C6pOU1r5Kad9T+VcUsDFCPSV9JcAXtzp9hSPtmJsST10UAnSBJyk2xFgi9/QEPqoOJ9WTpnFbLS4OcRmBzaIYK+ncYO+zyhyMPvp9lEfvR56mrtjgG5HRXa/Bt4K+sUGim4TD6mIAECL8SmgV4m3Cysril2iBZSHSIy/1vI2mj/TwVg62HcX7djjYExEOgCJ9SVFNHywL08IgArBYks0gJmhN362hwAujZv/KJ3K3UXVNY20YOkwtZFzmNk8z7Q2UWRQCM9XsHcWZ++htpYB3C6AdwG8WxSex2y+jU2dDDhu6WzksSJj5kRBPYMfY0b+jHbte5L7KDpqNt/VYuxDML6T2lucrL87FNtwsmKs3afG8pz49aoOcVRY3c10zJl6+YW+wOd29VDCtPgJtEIBYgEohT9Kuzp5DoFtNXnMOG6vAIGxVumMoXqxEyZsYCCzxOlARIlzF4IR+dP9L7mAWDF+MQfk2ias/Ki3rMe19Q4Avw5yXz9vJmVWN6kNxDpmwAwZGUaj+vnT7KmKVUCBaOOnLaMPc9Oc4EDMlcVTI2nEqAHdINbEsRTWfyLNix7Fftmw8lYGfQvjMYC9WMsXTv4JZZbtYoB2xfKFClh3jI/RzpKmBgbkgYFzSlgEzZzjQ01dyXQk6wS7oUwD6ALkh+uCiDwAEqTqO3raHHp5/04u76z/IPYH5szHL/9V1D2GiyfNppUjQynnZDudGr2HwX/8dojz6mEQxZbcXwGUW5q7aOO2zylu9EhKjo9SD6pk00CfWNp/ZBuXW6zagrkHpuz4jiYGJU6Z8GN6f8tWwgNgUTFLqLNjEH172QpKO7pPMfVG8MMvYDC/TbEcNzUWUMSIOyk8ZAI11mdTjmIYaW7rYnbROeOb6IPd5Xx90h8IQKPAPvpOymfcPoyn0rLDfAxwtjuxrl8CSAZw+f1NR/nhAOS1gh/xIMSxA9t5XmA8+vsNUQ+O1FBabToXBZ8ff+dfNHi+P9cV1xtIlL8CXjY72FJwfSwsauK1qKP8HNXUKfbW0AC1FjRR1snu/pW1UEI2pH1Zryuwi/VdQJWiKkziONfv7TGm8cGaOmvFbbR/yxvcT2AkBygfItdy1EH0sWEvdUKIMhHKPQD0IAgBetVB2pygvsBaPizkDPlSMN9foD9Qb+SBLb1cpGGzHCJzmk/Ul3X+SzxC/dom9ZV0KUfOJYQe1mn4SdYUSUNo1xY9XfyAdkOwDiJOfAJW3dwixznqhzIkTbeDY6w3eBMB7gll3k+cmMwPKHSq6zcEDNzJ8bH8qS+uorhRCcrxTTTw/AV6cN1yKi46TXtKyuhocwPdNH85r1NlCpRdXVPB+QH6Rf3AxM1tV4za8DEYeXGPINckuZeBDuo8WD0Ic67Z9eEBNujhC/nQr1a/wub1Fnd1uZJ64L4K4+OLaM+V1NvkNR4wHjAeMB4wHjAeMB4wHjAeMB4wHjDA3xt/DFwr4K8V9CuesGP9vZ7A30UrByq2X8fD51Knqx3i93t+dtdVNfvoo4/ShAnqVYNKAOCtqHDsv1gLwf7BqlWrCCy0YJwFcBZgUxz/6le/YpDpnj176PXXX7dmdZ4DFPujH/2Iz8Gc+9FHHznTrvQA+1o/+MEP+G1on3zyCb3//vuXmFyn2IwBmAWQdvPmzS7pYNTF/zxTpkzhvZKDB7uJGQDYDQoKojfeeMMFSAwD2P8bPXo0v1EJjLoAB9sJAMXf+MY3OOl//ud/qLnZMwYiOTmZli5dymzE//3f/811E7vwO8DK0MFeK3xZVtb9NlOw/YK1d9OmTQzklXwI0Y9o/8KFC2ncuHG0c+fOS/aFKisr6dSpU8woHBsby+zG1r0x3aY5Nh4wHjAeMB64Ph7A/yB9Sfoa8FchLIwYDxgPXE0PLJv+XX6VLkBPPUldViqrmJvOnjx19dLxB7gnASgAH3dyOX3VU5koCzqeytXrgx9jAsjQ47+qx/hBC0HfAJiHcOJsxZiqPtJf8O/dvrMpefVSKlesnyKjZ06gssAI6hc/jXwUu++F2hrF3DaJgWQrQ8Jpsn8AfT8+UdRdQvQXXg3UkwB8hteluxO9PrrOr+N/wT989TjrsT4WpK1WHZxLGXiFO/L0FiRRW+cAJCGvpxuzmvIiFGcrseHDmdUXiThOivVTTMdpzj7yVH9bg5ZIbBLo80Lsoe+RBgFAzVupqqpysWeXL2r57TxvZe7Cr48sX8dAH9H/5R0Pchv1uuFY8kBPP5Z8Un85R2gXp6fjGONGBO0FYK+mKFuiXELUw5PNd/72X3Q8ZSfnAXMwwH7eyiun32BVgPLGhdxC5zvO01vvVVDq4ZdcTDy0QrHrVhZRyHnHq6EwNiC/f/15BXj8iJrWRjLo9/2PaimxtoxWz4rmdNiqXxDJx5ijH+cc5w0kn6OJdHvb953tgg9Q5l+eLqIYxeaLBwAgaPvs6T/iEMdoGxh/t277HSVMDqCEEVMoX4GgZewjz673X6T2MTfR5or+OKUxCkgH+dWMedRvcBp1jAXk1LPYXQ+k/wE2w/qDz2s7PqHiynI2BjZjMJHDH/DLGzu38DHqDUGbZB3kCPUF0KeI1ecS70345g7X/gKgEeViftiJ1MNuXD3x1mbKPFXEoF/kjWn3pSWKZT1agTDBmPv7N552mlwTMYL9EK/YJtAvAPTCPwv8Qui8AlzvOr6fdbcVvksn0w9StGLihJ9gZ5RiYX51/+84D87npGa4gH4B2IWAqRefFz6qonMdjleDBYbF8rWDFTx87T5dyn0BwDHKE39gzlgF/TNrdPe9B9Zhln5NCljexocrFaM4xuC2nU/Q9IZt9LNb7yV/BXyPjQrg9OLKag5xXRtJm7ituGZBAAoHczoEY6cl9R0+rvNJ47EPll+Mm8VJk506Y9ReakHJSNp1pJISQmqosTyTxo+YxOnwdUPW51RcFsTXVIAhhwb+g9PwBSDlJztf5/UUY1cfX3bjG3mmjbsUfIh4SEa6Y41xnHWvc7C9MHQBwady3Xlv3+v8QBrGF3wBQXrk8Fq+zuEBgdVzHGy1xYrRFGs/6iTjcXh5M1+3MU79hz1CFbWO+wcpGyHa507QzzJfoQO70vd6Huu80dPkOHXbe3zYoIaG/pCd1FWuWyhPLxOZRAdzUdYBsStzEOdiA8dhUXGUc6zZef239pXYhK5uU7eHNJzbtRlpVyqor7Wt3thEfXH91duAfLB3rr+Pc3201hvgWl0wHwCKx7qxZNF6ZrTGugtfoV6wt/nQMV6zYoeNoxL1MEZxTSHrgR345KFcNof1C4J5B9H9yREXv6QPxKfQk4+1La0VjvVe8uh2cCz3o6gndETPasea73qeW/1/Pcs2ZRkPGA8YDxgPGA8YDxgPGA8YDxgPGA8YDxgP3AgeeHzVpay6T2yppOPqYfwvUhImd+9dXqt6XIsyDh8+TH/961/5AyZaTxIaGsrJeGhcHjTHQ/EJCQkMHhZgqzsb+j5bbW2tO7XLigfrLh4Kx77QBx98YGsDLL1g2n3nHcfer1VJ9p9A2KELHpyGuNsj6gnEi7xgQu7fvz8BHO0OXA09kZUrV/Lhvn37CKBkq2AfD7YgN998s0vyyJEj+TwzM9MlXk7QjoKCAgJzM8DDdpKRkUHp6emss3r1ajsVE2c8YDxgPGA8YDzwpfIAqHFwxdeRCnKsh9ZjnMsHDpHjqxE+BoNGjAf6ogcAUGj3U68Jyf2/zLbZUxvOVp3qSeVLlw5QmrCQfhGN6wnwCBYwfACaEva1K6kn/oDHEyHWH1WI1xnHUC/9/ErK/CrnxSu/8aMdbHo6Syn8m9JyiEIjYyg2YSq/OhysqmBPTI4fo9gSB1F0YwODwMDwCACwb3QsBSs2z3+k7nFuBOi+RX8BjATgCJ7IRRk4l00DgL3AYm8ix1EAAEAASURBVAdpzmlxMvTpNjwdY55Yx42uD1BHT+NZ18dxeaWjPqg7QFO6j6y67s7RPuv4FV1P9sBaCrZMCAB6YHEF6BPMpRIvdnobyqYL/CXzCHXEOXwkfgSjIEBsNQpv1xvf6f2Kuok9sOeiPHxQHoA3AOChb5yMwGpjZf2cRQwGlrrBhs6YKsx+iL9S0dfXkVHJanwGU8axLVdqlsAcfKfPSuf6DXBcZl7PG5KYZzHVCki7bDkVnHCwgYJRFYBcZnicPZfC23zo7c/eZh9hnKCPANoDI2jc2XYGDI8etYAmq02fYP9o1gM4sWQG0ZkDdXSwppLOnW2lb977a/rXwZfVXakPxcWHUWxEFO0/utXZ9nmzgikr9zSFzA5iZtDQkDgnG6fOVDo6+j46mLGJHr/nty6APBgCQA8M3nsU8BNrBcL0hlo6lHucsP5YRV8HkAY20xnzBlNpkQPwCdBm2+kymp40nWZPmUlP7/yEGtUmWkNLMzOzwh/FVRUuc6TrvGspQ9RDkkFDgqmxpYETUGZG3i6nj121XRlIrWk9nWcVXdpGuzx26wTiZA6gjzdnnaSYcx3MvgtGTMwDgLhb1bwNGjiQwXRHTjjGWKwC1yYpdl7I3zIP0wMx4ymrrZnmxs2n7HbFDB06lIIDAnmuwYcQAIWRDxKk2HPRV7A7VPkWbL+IA/svWN/fyShgvY7WBl4XAc6V9RIJP/1hHB1IrWcd/Qv9hHFgFZ0hNzZcsdMWdM8VH/WzKTAgmG4NjeBrzRtpmyn1ZCsN6ZdPp2vayDdUAXr7NVNMxwV6OeUQr5O7MtXaNWkeDe23j84qFuCtR4soIem7zF4N8HFBVTmllJUQGJBRH4yZmqpuUCvW2qc+eFOBf6dTSVsbLRjkT6P6D+AfcLjOgen+gVFj2EdOX7e1Ul5RLk0aNZU6B5Y7GXkTJgaSX7+pVFh8VG1GVxAYe4Xx225dxXpYouazVbAOAKg7KSGAYoMG0JlWfx4fcg2VsXLTIz9lxl/klzQcN1SXO6+rYE+dMzOYPtleQ/nK7opVD9L8+CYaG+VHGYrNG/dhWMfPqLV/xrgAeviWMfSvHZ85r92wJ+JpXZN1Xq4BksdTiLWu7WyJc+xbdYP8YmnykqV8b4I1BA9LYN2UMuAH8YU1r925vuaIDTwUVVNexEDus+1n6XTRCfYH7GKdg9jd8+LaCr/p5VsZmZEXeijL3bXM2/sV2NDLgm1vRR8bkgf2hJFcv47LPQyYlK3SmO9ghtl18eFMpGNc4z4Pfwbh2h3m248252TywxnJoydQUvLN9PyezTRv9Q8oYFAXMwSL75Ef7Z85fj6BaV6/9tvNF+hDUB7aJL51xLreu+h+BVswBP6DXU+2xVZfD+36vK+3ydTfeMB4wHjAeMB4wHjAeMB4wHjAeOCr4QHD+Hvj9/O1YPx9Vu0vLlT7UroA9Pv81kv3FqFzvRh/A4Mu0Mr1DoILvW5X+3jwkP6UureJOtoBJbk6kpaWxgBSgEhlb8TO8pgxY+jxxx/npJSUFLfgWbu8EvfQQw8x0yzOn332WWaelbQrDb/1rW/x/wZg+nXHuov43Nxct2/9mzNnDo0fP57y8/MJgGiRwMBABja3qT3h48ePSzSH2DO96667eO/01VdfJehYJT4+nu68807ecwLbr5UkwKqPPa0HHniA34C5ceNGW5vIU1NTw6Bf1G/Hjh3OvSyAjGEDrMbu9rfA8jxq1CiuCwC+doIH0BcvXkxYbzE+7ADIdvlMnPGA8YDxgPHAtfEA/qPpS4JrJASM+G7kyYvxF7RQP5ZsdnGShlDS9bheH/v2OofJYDxgPODRA59lubLjeVS2ScQfvPhD2hsBmOBaCRiLdebIq1XO7joHS9+V2PPWP9Yy4NvBgwdzNI49SVl1kdvknvLqGfGUpZXhCvmFmUvXNcfX1gP4QQrGTnx0VkYwRW78fAsDwFCDuMQkylCgMMQXV9Twj0cAVe363crMpv/oBVsobmLA9hsR7uv2R2pvWw2gB8SbGyQAgNxJ4swl7pJ6jJenh3tUtCjI3AULHoCbIgDoicDX3ojYgi7mmHWeWc/FZmaxAwwn/tPtiI411PvVmibn8AnYfnXJUQ93bD7c85rnrT/t+jMmIlYv0uUYTJxgsLUbuy6KNife5AFoT0S/XoAVVpcjAUfok49eZPAT2HT1dgSMimW2UdEXmwC/QfInRTBbKuZT1yF/yj37EYMF93YWUN5fCmh6UCgDzjAvnnn5vxjQntf/BAEMCZHxNPLmFQwgBstve+YgBsUePeb66i6pV8HJnVzGn9+8lL0VNuEbmYc41wFeONcF9QYIVARjKe50FI9/gH7B5AvW20D/wfT/bd/KYFUw/cqT+WCgxUfE6lvE+w9UQOIqB6gf5ygTojOxcoT60u8bhBVYbw/aJTp6GyV/T6GeZ1hwklNdbCICfQtmTegK6y6uifgAiLtk2Sw6u+JOZrKFj8BiCz2wcCIdUqbYlqEPhmgw2oKVUwR58Ok3NoHBwyVNjZy3WOXFMWy8kpt1kR04iM8BjNUZrWETAgBwyOTZ1KEe3gD4Fx8IxgraFBoSS6P8u9cv6WvMO9FLvwhe5gj1BYbr6VMWM8gW7YAtADOrW7tYBSy/xYqZFm3G2ohrEQRjf/vhFnrvsONcytiRkUZJI+N4TGFtxdgHwy4AuRC0C36CT+AngMnFj2ApRRzW41dyHawYuo+qW5s4/aNPFWJWyc1rvs7zCP4ZHRPHcVbGXkTq40CfH7/5RhID+jmj+qooPcuHu46peRHmWJuRFx+s0SVtpc7rtazZkhdzSbd9qvwsjQjzo7EP3k+Hyg7Txo8L+QGCqNABdMeiSJqobvugj7H357cKe9yklnL0awTWar1M0bELZQ3FPHS3xqOdISFxlIYHH9S9CeaGfn8Cu+ILuzLs4mT+62mwDfb27EOOcY0HFSf5TOTfG3//8E/8QAPKAdutLnIdRZqI3f0r9KDjrp3wmfhD7FzPEGVjvGCu4dhdPfU6Wceb9Dva+mldNc8pzE/Mp82fOn774Roka5E+bpAXD42gXPGpXpbdsdx3WPX1vpA62eW/keLgc90fN1LdTF2MB4wHjAeMB4wHjAeMB4wHjAeMB4wHjAeMB67EAxPHdu+ZeLLTW9CvJ1tXOy0s4uoBcXuq2/UsS6/Lf/zHfzhPn3vuOeextwcbNmxwAocBwAUo9WoJ9toiIx1vIEtNTb0ss2C+BXPuhQsXaPv27S42AHRuamqi5cuX06233kpBQUEMrI2Li6Mf/vCHFBwczEBhOxZjsAXffffdbA9sw96wA2MPCGy82NuysymVgy3Z2wLbsUhlZSUfDh/e/d+TpEkYFeX47wdtcSdlZWUM1kJd5GELd7om3njAeMB4wHjAeKCve8Aw/vb1HjT1v6oewB+TcqN5OYYBULhSQflgzNIZodzZBFvitZLMpiwnsyP+ZHb3ZF1vy78aPnLHKNZTXeBbMJUhP57+9MQqJsyJYEXtbG10YTGTMSKsbD2Va01HfrFhTbM7B/jAsFrZeabnOBm78CGezMEPVasvwQL5aOIU2jpxEm369ENmjKyqr2U2xJLqUwy82pyd4bbPrOsGftjKGEVZtRl11NjUeUm5DynGwYx8x6ube25Jt8a8NQ8wg2o1VTuZS7tTXY8ASluxtN3JeKenglFQJGpxJDOgynlPIdpoN3+svtDtoC/wpO74xDnMDgm/g+13a+YhBm+CpRKAtfXzk5jZEnnBWqmPf71cu/L18uyOUT/Mff11TpdjR6+TtBl1mz02kRl/AQBGW8ZGjqCVU2ZxVQAOEoEuGIERwiferq/CIC12EMpapcdZj3uz3kjeNSsDLxk3YBMG2BHXHrBiCpMi8iBN+mfV7A0MchJbHQ3nGOxXWNTELKQYl8eyN3GyT78W1f/DeSyAGbmlLpCSY6dTa0kepZxsolvj2qnGfw2z6Y5IHktvfbyXOqYvo8DyC4ohtInqfC7w3EQbMcaC1SvWwQR6rLiQRoQMY1AWCmoqOMnlFShQbNvZBlowp5Iysxo4j/i/ubWc5ynSO9qnOxm7OaP2hbIkD6LRHuQR3yAE27Jco1GmrEW/SJ7FTLN7z7YxI3HwEAfLQ0NrM626+PRgSFQ05ZUWc4lgoMVHBIy78LOsMYg/01jjtC967kKpE9KF4VNvD9olOjiWPrXak3GPeF0HcwMf5NXHq9iEfkV+hpOVUhiToY/1OavuDG1Ly6Azxdk8l8CgfaCkiNfhpQogDd8AUL//2BGYUkDPgbR+9k1E8VMouKNVsbe7smYcbqygOYoNGay+jeqBDgBdwfYbrNh+vzZhMoN/kVavWKPbg0aQzvwM+2D9vTMkmJ5PLaK5ioG6QTHzRoX6UcqxXBo7eyolxeUqtt1ObjPWkpaGA9Tc5gDwIr/uA5wvnjSbBgTE04G0TQxCxpgPDMig7buP0vgx/QksuBmFJUpvLj2971N6eO1dVFxcQG1DE2nPgSxqaHbMJehh3Z4eEkAbZq/lsQSm+kEhy6i2pYAG9h9GKRkHGOgYFhpMz276p5MpG4y+YLQPUcBdsAtjbQKAEf4B6BfHAEZD7oyNZ99FKYbgkBhfamjozz5BH7e01TmvA/oYwFh3t+bsOlLFbYQObPgsCqegumWUlXOIKmrPcZm4T8O6iHSs17iOwr5uU+6/Vs8JYYbfR1eEU2vnNBr0YACF7T1GlSV1lBjTj863ddCMCUto46cpdNuMYGZWRiEYa+gvjDurgGkc/hWRa4SMebs8oquHen1l/staIXqwhbkhNnFdlnJEB36QOkhcb0Mpv7W+htfIuJuXUVtIP8o9coDLlj47W1LL/hZ9lGO9X7ZrF/SkDTi2Ez2fXfq1jEPZaFNdfQlf/8XHiJPfBbqP4fOkhHkM/LeuCRiLuH6DIbuy/wwqrD5qu/7q9tA22LTef0qb9fkjcXqop/fkZz3fF3Ws1xd1gJ+t4wjxVj3EeSN6Pti2u7f3xo7RMR4wHjAeMB4wHjAeMB4wHjAeMB4wHviiPCAgtL7GQNkXfpNerT71hvH3W6vC6a9fi6ZWBbZML2h1WzT07p8T6pLuielXFK8X4+/IUURJ0133VKUOVzvMPdZMigfjusrDDz9M3/ve97hMML8+8cQTPZa/bt06ZsK944476Je//CV94xvf4P3K6upquu+++7rf9tijpZ4VAGJdsmQJg2o/+qib3KKnnCtWrCDUD2DeRYsW8d7ca6+9RhkZGS5ZW1tb6eDBg8yQO2/ePLrpppto9erVzF4M0O+mTZvorbfecskjJ7Nnz6alS5cygPef//wn7+8g7dvf/jYDggHStT60DibeuXPn8gPwn3/+uZiyDcFSDMbf7OxsqqhwDIzo6GiKjY1lEi8wOlsF7M1r167l/SCAi3fu7P6f06qbkJBAABAXFRWpPXbH/y1WHXNuPGA8YDxgPHB9PID/SPqSGMbfvtRbpq7GAxYPWG9QLcnX7dSOiQp/bF4PAdOvVb7IP+utdcG5nX/s9OzikFc+dul6HHwOhjR3+lZWNj2vfgyAAT6Xe0ET1i/dpjl27wEAAkRk7Fp9iL6AHkL0M5gkC97YyIyIYOAEgAoCkJiIblfiENqtG+7GqD4Gim1efa7bdXdcU65AcCHzaI3/zbYqi6dGElgVASwG899b7126kwLWO1lTwhVTZPkux1O0tgZtIq3+FBU7X0ga+gJ+ATuk3CwJk+VHVaeZcXJhcCg98+keemb7Zidg011ZYhdzSxdpl7v+ctc3ug13xzKX8RS2jB1seKIs2AXbpoiw/mE84YN6SZ2EMVHsSJ7ehsLYapdPZ+DV04WRVI/DsVV/5MhBTnZTXdeORVbS4QOMre3xl465/Sn1zMYLZtNpyXmSRQHOT3Nfny8rZv+BmVQkzq+aivbX04EtrzFraXB0HCfFV06lxltn0ffjE51gM7CZ/uzWe3nNhhKOAb6G38FmKsy/GO8ATGJeAKArawTy6GNNWDMB1OtJauscm0biG4RyLHlRDuoDplV8ALbEeJEP2r25oj8DMqWuCMFEaxX4WcbxsAg/ZieWdsj4Rz+IyLiV896Euk/0fHp5ug7i9XVOzyPH0BFmZ5kTiPv6A0HcH7HDh1DCvNWsjvmF+v81+yivC1gbRGbEq11pJV35OcyWijmHY/EpwuaSclF3rucAtWJtF9ZbCYNKHBuJGKMYM2AaRggwLPrhL08XkX/7BdpysM7JWluRMoCvAdIfFbUdzraFTulmPEYlsCbvykpxMjIjDiy+YKZtaawjzBGRjZ+/x4doA+obP2YJX58wf6E3SoF3sW4PDV9F2aHR9MLmN/k6FjE0lhYokG7MuQ6uO8ZxWkn3pibaCiZhq7xaepJ2q4cxIEiXtgszMuLBlCtMyDiXNgMoK8eIR1/KOMQ5ZMO9wwls3xCMWTxYMGhcBJ14uZA+3/cOx+ML1y7YmjzmAoeyViJO3tggyrhfRV9A/ratmh82SP9/M7ieqENW8TlKWPZz6j/wEOu8driTQ3xZ6+dMUAd6P+jxnq5vMo5F33qO+kBkrRA9uxDl6PNX8trp6nGe2iQ2EOK+Vu5fAaCGIF6uaXLOCeprw5pQ55h21y7oSl9JPoQ9rQW6rqdjd3bQZndpVntoo6xVOEZehBAZv9I+6GGsg8kX65H4Nmr57U5d3DfKW14kXcq0q5OULTp6KOVLnNRDzq3pEn+jhtb6Ykxb41B3uzhv2iT5xO+efOuNPaNjPGA8YDxgPGA8YDxgPGA8YDxgPGA8YDxgPNBbD4Dp95erHSytCAHutRPEi56kewP6FV0TXpkHAED93e9+x0awP/HYY495ZRDg2B/96Ed07733UmJiIufZvXs3g2ALCgq8suGtkvy/5Wnv0c4WAK1jx451/ucEcCs+djJlyhQSVl08nA0wMAQPU48bN86WERd7fbfddhvr/etf/3L+D4MIPEiP/Su7PTCkQaQMPnHzJToA/4p8+OGH1NbWRlOnTqX777/f+V8i0idOnEjf/e53qbCwUNQ9huJT8bFHZZNoPGA8YDxgPGA80Ic90E/V3efiR5qBc4geWo8lj6d4Xac3x97ddTnqaL6NB740HsCNJ/6AjlZgq0H+oQwkQRxunMEadb2epgXTrxGHB66Wz9Gv6EcBGFyOf2V8XE7evpYHPxitTGm9aQPywt9gVpMQ+dGfwrYG4ClYX6f8r0nUpF6dLuUBjJdx8gQDvcBEiQ+YaCFg2NRZNjnS5sudDgAKUg7qVXiqkYGVB1K7wV425i6Jqj5VTO3BR+nj0nQXll6A1Ypzj/KrzcsVwCpla6Vz3cCr3nXWOrBQyvhubepd+agQ8qI96Ct9XCNO7EIvZPJsOqvYOSELloVSaVEbH3d2OhgyowcPoVwFRFsDllbFNgnA2dYTOWzTbhyI/9jIxS+9fERJndzp2tm9Z+nDBCbVngRl4YM2BieNoobSKn7KGXGYo4jH2AJLKXyxYvJ0ZiAFC+m29BRn/0udEdrVU68HwG1YlwH4A3OsLsLYqsfJMRh47SQ0JI4GDwq6hIl0Ueh8J8s78mFc9nZsAqwGoOHwRTOoYk8aFy/smQApB3Y20q7dH1PMyJ852zI3Zhz7KOh8l9rMmUXBQzspO2QsZRSdoKNZJyin/Cz7enxELuXkD2MmXX//YNr70n8TmEvHDQmkyn4+7PMtB/cwuLi0IIdZYcdGqafFS8tpu2L/BXs0JC4xmU7uc1zndBZapNkxX4PJV5eAUUMIDMaXIw0tzdxGn6HB3ObFSdOpVDFwguE/LGAoDQ9zPO2I8QLQ78btWyh57HBmtC2uLqW2c93M4ZhPo4OHUk5BI/uztj6Tx1LcrPtp7coNtONzx6vnUU+MMxlzer29ua7o81nPK/EI8cF4x6YexnNPYxrrsLBFQxf5MU7evviQwk0P/5pmdjbTjNHjaYb6ORLm249uHhnL4bhxE3leYa0e1c+f6qvrGRgLoCrWaqzZAOtibIDJFyHAq2CxRRpkSliEc71BfJBi/5UPdLCOIh5rEuKRH+zkuDbMGjOERob40dyxd9DGd/7J14qVC0OosKSbIVba1lZZxeVhXmDNFYZ3gAebT+Zw2s0rwqgzL55OtzsAyuh3GatQQFtQJ8x9tPmeYZ2U3lBLiUNDmLG44GQGbdm+iaaNn0QYT6/seo5GJybRhcYGaooYznWegIc7FHMxBD4BYBFtgT18UCbOAZ4vUuzCHxblsy/hO/gUIONFI0Y5/QfAfGnZYbaHL50dVyJlfMh5blYzs30jb3l5rrqWXqC8NMecnBrtR6frHXMKjMBYo3MLHdelx27/tZM9HNfNeZNC+RoHZtyAxFNUVe1gBEY5+vV+0jh/qqnrovRD2/kHbUDQPMWsm0s3r/k6FZw42uMYlXp7E6JczC/9mtjTHOjJrpUpWte3u4Yh3epzPQ+OxT9YOwIjZtOh7e/TxFlL1AY/8ZstoJM0oz9Vnu5y3ishbuCdY2jbPxx/aFjvb2BzevLXqOZMtm35cs8FO96K9T4C+dzZQZv1NHe+kbLFNvLhA32ASCUe7bOy8INlW3wr81bsSSjrq5Sv10l0ehPimgDfXuk46k2ZN5Ku9Mes0UOca4NeP0lHv+C6Y+0zXdccGw8YDxgPGA8YDxgPGA8YDxgPGA8YD9yIHjCMvzdir7jWqSfG3/99/0gaNaybuW7BuIBLmH+vFPR7vRh/AxTmcvpcB1jT1QtX/yxldzOpl21eFwFg9/XXX2cyATw0/OCDD9KJEye8KhtMtJin2J/p378/5wELLQC0u3btst1r98qwjRIYbqdPn041NTW0f/9+Gw37qJMnTxIYjDMzM+mCYp1OTk4mMPrm5eW5PGy9fv16ZgYGyBasvRs3bqSPP/6YduzYwf9tARyN9oJ1t6Gh+7+QVatWMfgW5bz99tsulUCesLAwOnz4sNrrdexriwLIG+bPn897dtu3b5do2xBlYG8H7QB7MARM6LA5efJkBjbffPPNNGvWLNqwYQMtWLCAfQ+WYsSBxTc1NdXWNiLHjx/PwOaSkhI6duyYWz2TYDxgPGA8YDxw7T2Aa2pfEiGxs17ntDY8efH4ghbqx6JqFydpCCVdj+v1sQH+9tplJoPxwLXxgPxp3NjU6fzRgDj8+Ys/OCXdm9Inzl5CAAECGAEWx1j/GAaOeZMXOsgfroAiABhaRQcjX45tq72+cO4NOKqndlzpn/e96f+e6nKjp1uBJXb17alPBHQhIWwIUADHAAvARoFiWuypbwS0hSdhvekHd/YEOIIbG2w0ACCyY1cFM+kVl15wAktQv55EQFLQk/oBrIa5mzhzKaW/tYPtoSz4QEC/APx0jhrKr4fXGYeRz26+e6oH2uMzTLGkaiBIaaPkO19f7QTlLE2IouAAPwZtIR31AmATr8wOiYqmkBHR1KhAswCgQdz5kRM9fLnrI1m7rLbho5tmrHOCy+xMix8F1AMd3yYH4ETKgw7GGJ4ixvEPFPhS5L8/eKNX/Sv5UOcDFSl8agX9ik5vQ4BdL/g0XgJidwcU7o399nM13E4B/cIPjU1+NHvVvbR39/tOQOPAcB+6JWESg19hH8BDjIGnPniTdmVm87VLH48P3fRj6mo9RK3Nxylp4ipqaFYslLOW0jO73mYQ54GSIufcRL6Hlt1GOacLKe90FQOx75i7hNbPWcQgR92utW3NxQ72R8SDkVYAnKIHgHj6UQd7qMTJ/JNzT+G/3/tDBWxWQOaA/rRx2+c0efh9dPz0Hn6yfvngQB7/yA8/gB0YAOCG5g48ek/Ur4IfFhD7ANHXNDmeyh8ecJwiA2IY+NlVW0DJIUO4raKLUMYwjmUcy9hFnN4OgDMxTkRPzwtdO8Hc1+es2ICudb22PogAHQA477g1nKLH3EmF+UcpMcTx+rs9FSdo8/HjDN5MUoDdp/duZ9+gP+Ni45mdHUBeiDyk4RsaRpuzMxi8C+AugLNLF69ULLjnWAd2EF8WFExD2x2AXTDhAugbrOLB8AvQKx5EAEgWIutS6slW6hw0m97b8x7Hz5iyhPak5tC0f5tCEdUtVFmj+ssiOohz8aTZlJWyjQG9eZ3ttG3HKSfo96c/jKM3PnQAgmECQNw/fLKJrQkAGG35RfIsJ5jZZ1QIJcfH0uTOflRfU0kbVt5KR9P202YF3gVYeWhDBIWPG+28BqBd8Bd8BfsM/FWAYQECByu/A6AOARA/Sc3hWOUH8SPWuKIS1znAyl5+YVxhrNTV93OuibMVmBoAfxGMI3ngYX/WTue1G/n06xYAx7iOCFharveoY2LyHeQ/eCjNG9FA2bXD1Ovo8rk8gH5FvBnXoosQ8wH35Pq8QTzKxXpxJLOO06DnzX0M8l6O2Nl+/J7fOq9hKN8OCIl6wjcFeY3O6z1+J2BNhM/hX6wr4keZtxW7K53rx2D/SJq16jYGx6Pu84LmUm7dXm4G8ougHAFkzpw2xAkOh03cS+HhHztBPvFvb/sH9vQ1yM6+XkfRR5kQpIkfOMKLL7RHr3NP5XthklXgg6tly9syr6aejJ3LtSkPkej3urotpMs8gJ9EX9cxx8YDxgPGA8YDxgPGA8YDxgPGA8YDxgM3sgcM8PdG7h1H3XoC/ubXnaN7Z4e4NEQH/9qBfvecaKb/57XTLnk8nVwv4G9X1wVauEKhf6+DfPpBE3W0q73uaywxMTEMVgXLLfaiHn30UdqhgK7eys6dO+mZZ56hJ598kt59913eG5s0aRLFxcXRLbfcQmDABSvt1RAAixctWsQA488++8xrk/iPEWBeAIaPHj3K7UQdAVAGOzEkMjKSvv3tb/O+15/+9CdmyoU/INgLy83N5XwA2Y4cOZL27XPshWMPFMy6qNtzzz2n9lZd0dqegL8AIa9YsYLfDgaAsScBmBdlQK+pSf3ZcVEAAgagFyBiMA+jHdgvAzD6pZdeouDgYAb+5uTkeAT0wq9Yb2ELAGYjxgPGA8YDxgNfnAfwn09fEgP87WYQxp3b5Xwe60sdburatz0Adl0AbXsrOkCmt3m91ccfybjxxs0sjrEYevMnMMC4/zr2GgOnUBbAXL1l8QUIwB04CvWQV6xejm1v238j6QkIQa+TDmrS483xlXvAm3Fu1yc9lWwFfOg2ZL4BMDMrNJyBXwJcENAWfux6Uze9HrA7LNCHmtu6nNECEko7UsPzOjOrgZYv/l98wQwNib2EidWZ0XKweGokg6CkfuMeHEO5W44ocGQDDVGMokHTBlJDYaMzF4BJH39czSzBAAzq/nA3352ZbQ7QtpaabqCkjQoDiOBT+G1I6AU636/LCQCCPvrgtunBlFPRzs8zBavHywVgZ2fP2zgpU/RRV7y2CGuXFbiF/gC4zJMIEErvf/hPP8exrNM4FjZNhIjX/a2XJWNPj5NjsYdza5tEx1P4wLpIysxz7SMA6lKqD7nU3ZMNScMr4YN9jnL/uaszfCy+Qj6AwvLq8hgkhrYgDWBDgDoBbgWzaU1LE7Mhw09WETAbXrleqIij84ubKCoylrZ89iT3GcCWADBeqFEgxaT7GawK0G9xdTHllpzkTasfr7mLXtj+Ifs/NiKKGs+1u207HpiZuWIDXz+toF/UDazQ0g6pq8w/OddDADmFNRn5oocNp7rcPBqq7jsATp06Xl3nFU509rgJ9NaJY1RQdZrZbMG6SoqxNS4unj44uJvWz0+i4soW9VENvSgYD1PH+DMYGGBIsL1GN9TTqP4DGCwKxtqz/oN4joFhtiHfwXKM7Pq4FXvxY5YwmzKAmfhABFiFfgPjNNii286WOPPLGik29BAMoDIW9LUWOvIggq4fHT6I4sNCKCBqMY1oq2HQc3F1BQ2ta2QAavLEZCrt6qS1w8IZ4NqoNgQBcAWIV9jChaEW42ph6AIaMyuBfQHQbLHyKfQAiK1pa6UzZ9soODySbUl+gFtHT5vDQNKnd37C4F8BE2PcAmCKz6nWoTRyUD4zUUYPrqGRY+6ntDc/sQX9Yl2uzahzNvWhm+cwuL0tbAwtn38XYWwDPDwiMo7+tbkblIo6A/T70Io1vCZK21APtAUAZQCTG/19aeOnu51AZaQFDRzI86Lf5Pso5ejLFBgQ7GT8xcMWhWdbeVxgzsH+xm0fcf3AmlxeX0drFy7nMgH6Bdtx5PDV1HX2JNvEOJa17JEHf6sYpw85z2EE49IOdOp0wMWD29YO4/tv3IProF/Rw30r1pnIiH6UMMWfAakPfeu3lJHeDQSG7uo5IXTuQiuV13Yzv6J+t8SWU2PrGTpW1KjCdm6v2Jb1S8anxPcUYt5Yx7Lk0dcL6NnNMdHVw8tZ1+1s69cwpEsf6WXh2F28VQ/nUREznPcj8BX81tXVSvmZqYTrQfiIOBpVNZivJ1a7OJf1o7ikxTku6uvrCa/us2sDytTt9LZ/kB/irU9lLUeZerkOK959YzxYx4SML+8sfDm1rD7pbSvdjQ+xg3RdB39YXe54EZvuQownGcvudEy88YDxgPGA8YDxgPGA8YDxgPGA8YDxQG89YIC/vfXY9dfvCfhbrfaitue32IJ/p8YPpvvnOEgNpOYA/X7n6SI59Sq8XsBfAHGTZw6gwUMczLZeVe4ylM5UtdPOT7of/r8ME15lAdj3nXfeITDpQv793/+d3nzzTa/yWpUAYsV/Sp9++invAS1dupRBp9j/BDj4aggYbgEmBsAIwN/L3eMoLS0lMOgGBQUxgy7szpw5k5KSkggA2c8//9y2uhUVFQRWXeyBbNu2jR/YX7duHbPlYs8M/wEA6Kt/Ro0axYDcqKgoZitGGvb9AEJGuagHAL3p6ekugF69AuHh4bRy5UqOApDa2m4AqwFohp+3bNnCdTuuCEJgf+rUqZSQkMCMwwUFjjeV6bblGH6FP3Yo0DcIe4wYDxgPGA8YD3xxHsB/Mn1J+hrw17cvOdfU1XjganvA7vXE3pSBV5lfa9EXP9yQ4qk2b+SzoCpm+dV1wVJ4tURAv1fLXl+1k3q4+zXqfbUNX9V6A5SB18rrglfK43Xm349P5DApevElPwQx9vHjVwR2ehKAHypqL2WAfOviK+3vDrud5+vWbb8jb9aVYRGOmyIAz9t8VxEeXhA58XIhAWTWUH1aAfeLqHyX49U4ki5lot46KAMAHqw3AD32RnQbks/OJ7J27U+pp4ysc8yMKPoIDwYMpJrmRsXG2XEJS6muh2M7+1YdnMs6JfpSV2xSeAPwkX6W/HoZ+tpsjcdT1naC8lE27MKmhHa6epy0A3H6sa7j6fjE6VUuyXgwxJMIWzzAwRhjurzzt/8i9CFE/Kmn41hvP2ylNnUzg+IpbPjg968/z/0MYCNAh+5swd6f3/wvBCzwO/JXniEe53gFeHNxMw1f5HjaG2sywO0bP3+PGWEBkJwTFkkn0w+6lAE/AsTqTj5+8U88H9ylL1v0K3dJl8T/RdvMZd/4djCwdG9HHS1OHu0Y7/2aFKC33DEum5rpme2b6cz5Ll6HYBB+Onkol2LafUnmP+L18YDxdL6sWD2w0MAstgAcL1TAX9nM8g8fgSweBf7DR8Y+lPUyhgb+g9P1OLEPXYwX9LkI2qufSzxCu/iqhvPUfnYh7dj8Ivtj565PaWfKHn4Ioyg7k/sRwOZ+YxPYhziOS0xiRl6AU8HMe1JtuGJMQXwGlSgAeAUfwy/QAVAWEu4/mEMGSl+M4wj1hfGJD8Q3OpbtoQ8Qh7HUlZ+j1uoPKPWkA1A/avXPyT/G55JrCtZiCNZlEVxjunIddQLg93RlEYN++biiiMcdANsYu2D2xTHqCCkd4Fj7BSC/W6WjzQD9QnCOdqKN+KDOE/Pe5bCidB/r4OuR5etoVdJMjof92PDhTp/tUe/Zi4u+lc4GHuZ06AMM3OGTyf4DQFmfr1mnnnI5h+8xPtytkXhYBYL0shMTKHLYHD6fNm4Ir4t48EUXlAUm6L2f19LNa75O777xJ05GvJTRONiHdh2ppKjQAbwuSP5jZ3wpTf2h0koBNN4y/L+39uei5nUo80JCrzO6UYQdrGcyn+yuNXZxujlv7u2t9ZVydTvujvFQA+a1rJfwOz6o1wfP/pF2vf8ivXL6DW6HnQ20DesA9HGMvJj70mbkgQ90wbm1znq6HFvzSTxC3b4ebz3Wr1fWNHfnKLenfkE7v4oifkHoqX/sfBMT4Tr37XQ8xV1OX3qyp6dhPHk7pvR85th4wHjAeMB4wHjAeMB4wHjAeMB4wHjAeODL74HjCvh7x1MnL2nownEBLnGXA/p1MXAdTnKOXfv9jOtRBvYlXn75ZRo9ejR7DSy3L7zwwlXxIBiAi4qK2NZdd911VWzCCB5ulr0HgHTtJCwsjP74xz/SH/7wB7d7Z9gfkT0S2TuV/RpP7MQA0goLMBh2IXhwH4L/9iZMmHDJR/TwEIOkg3AHArB0VpaDhGTOHMf+LydYviTtxIkTDObVk0EwowtsiiBt4cKFXA6Awe4EAHCwGEM8vKbdXXYTbzxgPGA8YDxgPNCnPNBP1RZXT/0KKsd6aD3GuXzQYDm+GuFjMGjEeOBaegDgJ+trzf2HR1Bn87X9cQNg3cKmBK8YeHUmI/gCN+rWODsfgakv1j/GpQywFBr56noAf8B/VYEIdr0O4KeA/gF86ujvR9PHJVDcyFGU2VBHU5Nn0riOKhe2R9jBHIQfAUrBXNQBpPgBrZ/blavHAXjcFR9Ebe3H6K38nc4knT0UIEadRRBKbS0O5mBh5bQyloNZUp6MRX3x5HHEgjBm+V238mFm2rTWc/LIXBq/5CfUqkBjHZEVrOusUC8PYNv6o1wfe/Bdalo3IBkA0+xTeVzntPJTzlfMuysW+XV77vQkXmegRZ/BJ9is6MkGNinQp3hK2Sp4wgsbIfpmA3Tgd6tvrXkbGxud4wdpg+NGUFNFtVWNwVGXw8JsNZQ0cT0VaA+q4Lo3YvYdLnF6nrjIJbR/x0t8/Zh3+waqOV1MPucdbIgA5fn26+T6W/2HfrEy4rXW1yh22DanedlkQh/cPX8ZXaitoaHtZxngKEoYD+siVvP1GccNnY18DvZP9N/Xbv85TY36nHJzhtO5ISMouW0K9T89h5lo0dZNWxzMpWCNBkDyaxMmU7p/IS1LWE5gkwZ7Lhj7Uw9vlCI5lPk7on+wYtA9wX0JQHx2avfcRL6bpi6hTZ8/6ZIXwDhhyHVJsJxgHR4bOYKZbGPDY5j1NTYqQNVrsIobRgePZ1JL5zn62a338jgqUGD4eQlJzAyccSKb2WpnTZrnwojNTL+KgfZkxSk6olhupyj225dT91GMeiDghT0FzG6NNaAqfa+lNu5Prf0omliLAACsrc+0ZXSFDxJnLqXYhKnM8Ix8MoatPpJ46Mi61NnZyYzKjS0NzAQdFxtP6xeuUA8EnGPwb0prI6XUVFJ4UyMNbWnmcTPZb6DL+Pn6irXsXzAmg6lX2MPXjR7HIFqAaTEmAIwFEBjn+OEC1mARxEEWjIimcgUabW0+wyzKvmEBtFkxCoB5N6WshHUwRtAWACBxTRkZMoCazp7nNKzFYKPNV/EYX/eMGc/tQB+hDIBk3/7sbWb6BdsvWJCxhsSquqHNEKkX9BeGDOM2gc0YbQOwF9cv1B9tgt2/ZR5m26MVILpe+QrtBBh4b5kDbAybmBfJY8ZRSEwc12dz+gEee7GRUbQwOJQmDmml0EbHAy5gQIbNh5avoaFRSdRYs009yOKoG2xVnu6iFasepIITjnvM9XMWsX1396oYrxC0s6qhnOoaKmnV0vtpV+ohio2eR/WNBZesoXI9QxlYz7H+3vfQryn90HYCo/lnOxppevLX6PiJQ8ysDFbgwOBMmjLEh3xG+FJedh21XwhwWZ9yTme4vZ92d78k88Jd27hhvfiCHX0dtbt22MWhCLkHcXdvD+D/XHWPAbZxa32t5XqqctvZBmpozKfsXNdXDMo1Hn2D9VxCu/rCn9AXFmisEXgrQWtTPbN+4Fqq54NPrHW2q6PuO7v0y4mzu47pdtAW1BVtsb45QNf7Mh6j7VjH8HHn+4CAAO47+FF/KETGiPhFxq+cI8S6b8R4wHjAeMB4wHjAeMB4wHjAeMB4wHjgq+QBw/h74/d2T4y/0gJ3zL+SfiWg3+vF+Iu6Njd00uxFDrCn1P1qh5teq6fmJuxmXhvB/z7//Oc/SQClOP7973/vsbDExESaNm0axcfH836GAGfdZQKDLphmAXx99tlnLwGsusvXUzz2m1AXMOju2rXrEvXW1lZavnw57wuinceOHbtEByy8YCTG3hoYdCHYl5k9ezbXd/fu3byPZ804adIk1mlubqZNmzZxcl5eHu3YsYNZdsECbP2MHj2aQkND6dVXX+UP0ktKSpwA4jNnztCCBQsoMjKS0tLSyAo8xt7aAw88wHu9r732GlVXd/9Hdv/999Ojjz7KfXLw4EFrdZl5eP78+ZSZmcl1vEThYsTtt99OcXFx7Kurxc7sriwTbzxgPGA8YDzQswdwTepL0tcYfw3wty+NLlPXq+YBK+gXhq816BdlABCz+dArzPBpVwfouJPe/MkMkJQRBzhCwBpfBn+4A6T01Da7P+kv11ZPZfWldLAqligQGUC/ELBuLhjkz4BEAK3wSngAq6ADEQASfjhHLY6kCzXdr6UGkAGAENHhDJavRTOCqaT8LDOh5eadYYAtQFTzJi2hdj8fuj1wFU0JnNwN2h86Q7H3lnu0qReBG6ZbkwOptLEfA202rAmlAAV+yt53htUALLMTAPoAcMT6lPWJ9wBBO1ue4uCj5YsGUHHpBSfQRwCdv0ie5QTmCQjTzpbdWLbTkzhrfwigCL7SwUair4cC+rXWB/msoF/Ys5al28Ix8sEWQFADxgwj3+ZzFPfweqrYk+aiCkbE4yk7XeIu90QH/cLGtH+bQhWKCVoHmIttgBiDooOdYNd6/xyqPHbK6SeAwNAGuz6AX8W3Yk9AQDh/aOUiKgBVrxJsYqWdzKMw3350TD2pLYBGpGE8yLUxaECwAv428IMsAAMfp1O0J2WTYvesYrBl+Mg42rF3E4N+wVRrbSvsAQA5LrmJ3s4+SwcPOMa2tB1zOHHYnQzalbFQVl3sBLIJ6PfX342lPYcb2Gd2QLueQL8A8E9KCKD8wg4nwLKhtZka2moUADOWthzMopEKAA0wJwQAzAYFbB2i1iI1WAi6H2SkMbgTYE0AN8F+mhRYTDlqPQEQ9I5bw2lEvzto6Ag/Bru21AVS4OBOqqhpdPYfG7d82Y1baz/qWeBjpIu/9DTM79wjB6imLN8lHfG19XmXjA+ZV63tuSQPMMgaCbtoF3zx9N7tzICMumLDEH4C+DZo4EAGQzd0tHMIIOwfPtnEa/iHau0OjEugDgU+B8AWIFiAWC+E3sHA2Or+LQxmhS8fXnsXFSugsIBmpU1xCjR7JmIqpadt5fIafQfyWAVgGIIHuT5++a8Mcg4YFUUdDc3Ufr6/yzogoF/MGQBzAepF/ZfMXshMuyg/fEQcRaixHD9uKt0TNMQJSIY+6gxWX1yH0E6AoQHCbWprpYq6M6yLNOgB4AvbixUQHCD3GEWCgLyRw1dTYbXr2g9ANID3mHufFp7g9mDMiW9x7QtQG8j/o+on8umBrS6gX8RjzQMgV+4n0F+wjT73NI6QDp9gLcw+cZiL6O/XxudJUf3odH03uHjckHh6+JEgCvH1ocEDiaaPGEC7m4/w9Te3qIM3k0vLFDj5ljGUU9LCgOCbJgZSdc05+nR/HdtGXfCRMYc1COMJaxSO9fGsr2/6/PDUHi7EwxfaC2A77kf1spClJ1+J2d7UBYBffHoSKyDfTt9aX+ig3+V6hxA6+Oh1FF8jxLxFO3FcnHuU6i+udTroV/JCD793cI7wtqB13fdEFysounp9MQYRr/dTT761pss40e3qxxgboqOPE13ny3qMvoOgn3Uf6+2VuWT1jYwV2MCcEwYbPa85Nh4wHjAeMB4wHjAeMB4wHjAeMB4wHviqecAAf2/8HvcW+IuWuAP/XgnoF3avK/BXAXKDh3VSVPQgFH3V5fDBekrd6yC1uerGlUHsMz711FO0apXjDYgAsP785z+/5H8ca9nr1q3jfACJFhYWOplqrXpyfs899zAgFQBhsAkLU66kX25YVlbGLLZgqQV5THFx8SWmsPcCcDBYbAGy1cGyANh+5zvfYabeAwcOUEZGBudvampioCzexgid7Oxs3qcU4wALf/vb32YA7v79+52AYtkDkr0wazhr1iwCCzHKOnnyJO8X6b7Af2vjx49nIDNYjHNzcwnAYgj28QDsRYh2vPvuu1IdDpF30aJFFB4eznmgI5KcnEzf/OY3ub9feeUVqq2tlSSXEO269957ydfXl55//nlqaDAPnbs4yJwYDxgPGA98AR7Afzh9SQzw98rZfx/rSx1u6vrl8ACAVjoD3bVqFf7whgiwqady9D+3rX+k9pT3Wqd7Axjwpg5gdbxWQGX5MeKpHgJY8aRzLdLwBzh+PPVGkMebceBNm7yx05u69UVdgK4ALgP74cZtH1Hs8BAaPWEaM2z6DB7C8ckTkxloZ10jmotbuP+kH+FPgFQ8Ac0B+gVD4YH0KnYX5vcv435Gr+W+RmtXDKLXUw8SwI6QidN9KT0l1wmu4Ug3X/L69Mmjg2hr+hkaFuhDN98USm+9V8EslPo6gvretnaYk0lYTzvb2EAtzQ6wEF69bmVJlOIXhi6gkjYHK6bEeRNiPm44931qiz3qZFxGPozXrSdyGJCHc31eWIE5SL8c0ecEgCfYPPEk8As2i+6LvIsym7Oc/QD/IQ11lL6HHQG2eLKJOmDTAmOkvbqR6yCgX7GF9XB7zoeezDhBdlCKWn47DW6p5XXBjsneaqhitwP0a2WzhR6ArgJ2BYhu77Yya3avz9GeiGFTnQDj9bNvUgDXPVxPpD2yfB2FREVTbIQCdu78xMWuXBMwxpKGJqnrwzEFAG5S7MH1zAAsynF+NTRk4v10rvVdGpCgGIc7w5lFUoBjmJMAIQIA11bpmHPIK9eu5DEDqat9PNWcyXbpP2tfAvS7cLpiTi1vl6J7FQJYjw/GPyRqzH00xDePmX6fem8r1SlmXwAuAVAFY2pgeRmNVky/agAyOBTneBABHzyYgBBgS4B+Re6Yeg91+TraWKrAru1dDtAv0vFgAQDNdmJtq4xDO13E6b616kr7wuaFurCG69dhgGXlPkjmuYB+YR9rpMjXJkwin6HBzOB73yLH+JG0qVNnUVx8Ao+dR6fMcPoH6QDCAhh8qCCb1bG+F58qJd/oWPoo81215ucyeLa4uoLWDgun3eo6AFAtAMC4JkDQFw2KiRSgX0iuAtXOU3WBhCxcQ0OCgunQ9vcJ86i19JC6f3RsMIo/sUYMVMBktFHWi7LznTTw/AXFwjuU2hRTcasqE+OzsqKY+3Oubyc1RQzn6w7iMSbQFvQ3Hj7BZ6jfeKpvGEr9B9RRXFw8BSnAOOqONAChN6y8lefUUx+8yaB32Lk3dghf03Ct0wUgYowzjCkpB+nw7e6cY5SlgMEi1rwSj7ahzZhrWN/2HzvCSTIWRA+hPl4kfcz9sdRe0MF+mp4wgMoqz1H/ITOc6wby1Z6r4znsN3IOTR0+nD48corWjg2hxNgA8jnbQolz7qXSYtXX59to0qx72ZdHTrQ45wfqBUFfyJiTY9RD4ljJ8iX9aYnu9SnKwca3/jCEGMF9A3wDHyKU8SLpCBEvPpP4q3FttD60YLWp95mU6ynEnw/iM/Er2gVBiA+uq9Cx2pZ8aGfspJlUWpDDfXOkPsPJgI/1A3OvoqSQ84st1BvgYpSv+9jqM2uZ1nRPbfuqpmH+wG9g8EX/efKZ9Lk7X6FvvHnjgrv8Jt54wHjAeMB4wHjAeMB4wHjAeMB4wHjgy+QBA/y98XuzN8BftMYO/PvT105x/OW29noCf1HHsuJzNGPuYBrg53u5VbbNh7dYvvasettku49t+tWI/N3vfkdgioWA3fWRRx5x7lN5so//awB8hQAc++abb7pVx/86v/nNb5g9Nysri1566SW3ur1NwN4Y9g8nTpxIkydP5r0ugIF1ATA5JiaGwbRg8QX7MPTBBLx+/Xr+fxJ7OM8884wT3AsyAuQDCzIAw2DhHa3YegHKXblyJW3YsIFBvwAaP/fcc14DmefOncvA38OHD1N5ebleTecxwMdgUkadlyxZQmDpXbZsGa1du5brCkDv008/fQlrMv67A/HOhAkT2BcAAQPIizaC0Rjy4osvMuMvn1i+UN5PfvITbteRI0eYrdiiYk6NB4wHjAeMB74AD+D/r74kBvhrgL99abx+pesKcJGwa14P0G9vnY3XilefKexttuuiHzoliQqOfHpFZQlgBEyOi0LnewRD24HUrqhwLTPqAeCFgBO0pGt62NMf5HaFe1tH/EkPuZwy7Mr9sscBHAXg08LgSGZ+BCARcUPra6m+4hSDqd7Z+p7TDQAB+5xr4zEDH8PfAjzBj3MBsDgzaAeZeQ4QDKKgJw8BABgIAdixobPRBRjLCTZfAPyGBhI1+J6jgsIWkteoN7d1OYG9qFdUhANIBYbT2vw6TpP5p9dVQL+OonyorcNRR+s4uhzQr1Qf7S071Q3ug+9QF4R241sHmUDHWhex6y5E+7EhA1CQiG4TZetgJdFBOfANHkrQfYR4ARbBNsSuTgDLWNsj5xgjVoC42EB531wTQQCuuRPYAXh13u0bKOXNv7Ma8stY0vMBDGy3vgrAV9fVjztDp1zWwzAyrvz8AxTjrBpv9Q7AKVhIwQYKEGbOqWKaPTaRALw8eOxDF3ZPsPgeON3NOj3Kf5S6Tk/iOYFQHhK5Z+nD9OmRQzRwdAUlYh9y2QhKKq9ksB/6F/5Av417cAzVZjhYP8G829E+XQGX6rle0REDaVR0MZ0oaOeNsITJAVRTpQa9RXAtPpKdRyNDBpDf0P6EjUrRXbXiN9TUksM5UKaMUZSFOY1rFxhdBewKRbDmZhSWEMDQ8EvMuQ5eY4KHBDDw9F0FPo1SgM6StjZ+MIEUuysAnWBo9R0VynmlimBwXumnmMEVK/Abuz+jokFDKSlYvb5rrLpGV51mP0TFLGFWY8njKZRxaKeDMQ3foo8hMp51XehUHu8GWetpONb9YE2zngP4CiD0ztS9FBwSysfiq7q8LCdgXIC+8BGAu0sXr2RQuYB4sZYDGIuxd/B4JvscgHOAY5EXDL4AwUarBx/AEI0y0RetCbPottpZlEXZ3NZ1o8cxK/DMFRto13uOTd2Co/uptqF7PUMbMH/TchxMy/q69ovbHqBPFBg53l+teaFh/LDJT3+oxrsCpmMtyaw4TQn9+9PLqfsIbPSovwByEaINVY3FNHJALY1SemD0hQDwC4ZeMATj2iWC65eAh30VwBl+gABQjXiAeVEGQNJgOxaBHtiTEQ89TwIGChkHEtrpww8QGV/wEbb5s3ZUOeMWzghSrMcDKT2zyBmHPNG3TKPG/AoaFnKG2s7XUNvA6ZRfUk9FxWVUptjt22qPcx+APb/idL4LcFbWI7u6wef6tQBl2QnqDjv4SP1FT4Conpj5pQ7Io5eHuQLBnwtSP9jXy5D1RACunOHil25Lj7+SY6tNvS7e2NWvlaIfExFLjS3djBqiA9vSPtEdNnU0tVXUO689uDZjY6Wh2rGWYf2Q32vIL7ak3ojzdD8v124pT0Jvx4Lof5VCjE2MYfEx2g5/oW96Oz5gQ8b6V8mHpq3GA8YDxgPGA8YDxgPGA8YDxgPGA8YDdh4wwF87r9xYcb0F/qL2Av4tPqPYYLdW0/F893v83rT2egN/AcytrWmlpOkB3lTPa523X6pSoOJrB/r98Y9/TPhA0tPT6cEHH7wETOqustieh06DAABAAElEQVSbA3A2KiqKoqOjmSF23759l6iDOfaJJ54gAG4hr776KtnpXZKxFxFgzsU+zNixYwnMttg/rKmpcSGxSUtL47cpoa5gxAWLL/ZqwEC8Y8cOBu+2t7sSmKCNqamp/L8WQLEAAMfGxpKwC2/evJlee+01J1jYmyp7A/zF3tGhQ4d4fw97dihv8ODBXH+0A0Dj1tZW2+Ly8/NZD/UMCgriOuM/Nfjo9ddf5362ZoTe6tWrGQCOcnJycugf//iHcw/Rqm/OjQeMB4wHjAeurwdwjetL0teAv7jTko/4We6+9NB6LHn0eEAv9Hg5lngJES/HCPVjpOWpjxHjgS/EAyNvXkGnPtn2hZT9ZSj08Xt+S39+87+8agp+jFzJ614BGLhafyDjBxSehLxeAtAeXk1vVy78ArkS3/SmHVfaD70pq6/ogu2xuFI9peqrmOciwxSDYrhCwAbTyfSDVDrAcVMCwBRuUPCDWnwoIBbE9SToe/zwRT8jf1KsAhX5tdP+FAfjbk/5UfaY8Y665BxrJoCA/Yc9Qlu3/Y7ZKs+XFTPDJdohADixCbAiBLqLZgTT7jQH8Ewfc1c6v3rKjzaD+U3mnfhQ6thTKL53p2edW+70UU+IdS2R+kiotwe2IVbQi+4/VlBfej79GOlSNo5RvjUd8RCrrxyxjni7MiX9SkIAEksvPEzv/M279VzKQl3RFn0OYD5hPEI+rXMACaHz48Rk2nu2zTk+8TDOK6ffEFMcIq74rGK8re0GA7soqJN5s4N53gCMG9hygeKSA9VG0CB68dUGlzGGfLL2AgRfvqvSxefwP0Dy+QqYK32DcSM+Rh6I5AsJ7qKq6vMubWUF9YU5djzzJQqMi6PjKTsJAMGqgncIc1UE4M7fv/48n8JHRdmZtFABPMsUo+W/9n5O08cmsG8AwuynjgGUBjM5BAC588X1zrLhT4CIC+uyncB66xxAPoAoIWUfO5htp/76ET4//dx7PBdlvHOk5Qs+Eb/IvLWo8KknG7q+6Emop6GciRPupPEtac5oMPbGhg9nP0Q3ONbJfxbmqfV5OI0bOYrT4E/4FYL1GgJgL3wIv8J/ut8R/1TWEfrJhvuoKz9HgWsdAEXkgQDAvW3nQKr9/9l7z/C6jvNc9EPvvRFEBwESJFFIgr2ARaIkUqKoYkuyZMp2cuNzY1/H5To+R4mcJ0/i2D9uck6OE+k+1/Gxjy3JtmRbUaElkRIpEewk2NCI3nvf6B133tn8NgcLa29sEGCBOPM8e89aU7755p2yFrDf9a5u6/zFQx/h0YmU++6vZD6+4Cvwt3f/g3HBHgzCLewe2v2EuLaMyjVRFdRIcb6PU3PZp3RSKPtCDfiFFen0k7wz0j7XWbIjmx5oG6bPEpbQrtoWWRZk4AuCLPyF1JXCbqEkL6MSCOKww31AGnyoaO+mptYaevmFp5BEP3rjbesDL8IO2gMW3K56bLZ3Ahcoyi9U2JAkMIxYT+VXz9GYUDDmORG8IpAyxT90+doIwvAbn/TIdZ2d6k/nirvlGoCPCOq+w76Z+c95xhjrFtdFDuyH2VrCmo6ISZjzHslrCHNGDTyP1DR3QfCGKoca5tIftZ56jIcZsM8tlsDjMBd/UQeB928cm2GMdLPxRfr9EDCf5qrCy+NxP+N2P8wN3UeNgEZAI6AR0AhoBDQCGgGNgEbg9iKQnZ0tG1hsr583/j/j9qJ0d617bH2ZfGJz7qoTQw25NHbmR3fch/XbXOmJL1l/A5lv4+/8to3yTk/O14zd+lD5/Zd/+Rdb/muvvTbt/0G2DMMBVIHPnj0rU6Eme/ToUflAORIuXLggFWVBPsUD+VDHhYIwlHgRysrK6KGHHjL9X6QsMM+vAwcO0P79+21WfvCDH1BfX5/tnA9AbgX5Fwq56v/AON8sRn9AwMX/yUAqvpNrOjQ0VBKr0e5cAgi9UGOGsrDZ/3/Z1t///d9LIjTOCwoKpikfcxkdawQ0AhoBjcDdQ4B/H7t7HsytZVx/EPCwip2wXKRDpgk3Ohyrx0jjdDXmdI65jiguy3M6x2o6H6uxPHYT3y43PkhAwDmCGhuPuY6jdLXMXI6/ZW1ef2sEbj8CEUJdcLDPSiCBKlVDvpUMc/tbnlsL/GpyYy386Honb8yN7RvPzxadMCbZPVfVo+wWcpBhJENwUWBi78d9LmOM7zSG/Hpls3bx1CIC42NvjO2lG/s22zmetEQwkhhnq/d5zofi41WhzPvwxgTqvt5AR6KDaGW5UOIVhCSLpZu2h4TRhY5W2x+ZPFYgQ+CPbASMD4I9XDH2rPqKuKF9iKIi3WykPdSFPbaNczVA6Q7qpPiAgJR74jSFhiRKZU+8/h0KkFC4zBIqlUz83R66jTpdu+h66SdSdRT2EqOCpFKwsR2QQfCB/6EhCTQ0bCXEgRiFCzoruao+qcf2lPW4DLfH5XA+25yGP6zwxzHbU2PgBjU6Xl84x7EZnrCplmO/EP/wqxl05FytxCFkYxD111ptQD0YdVAGH7SFcWf76AfsIo/HX92TeG6wTyjDHzMMYId9VPuJdHthvirpBcVjVCHUTNl/e+0Y0+GTcWwa2ltpxapMcgkMliq0qHMgeyu9cvo4Hdq7lXIyV1JuwXWbmq9qEwq/qsK0qtTP5aAgvW13KF25YJHqwVDaTQ0LFWrCzQRyICthozz2XoyNpapX1qkss8Z+/mIMxa1Aa1uFNIt+oxyvZygMB7s/QFc/+0BeXwKz/amp0DKjr6iMeVBYfESqXEKdEmNfUXBxhpowr0vUgcJsYuIyChRrNyQukfKbaincL1Aou3pIlV/LwBgdzSuigRHrOpzoGpR9q6jvto3RoT37qXOinAYGfeTc4zmDfvCYTDT3Uef1Oukj9p3Ba+VUeSSXvnvgWbpUXSbrcVn4pQb0C7hg/qNPPDf4mGPMAZCxVWXv4MAYGh6Z/s9Jnr8cq23B55q6PKk4CyXb+IAgOV+g+MtKtyifvWEb/eazI/SoULStra2U5bd5+0jyK1RsodJrVcu12JR0UQ/kWBBsQfT1cXUjF18/OlxxnZpdY8k7YR9tHomW8xFzCXsf/Nn22Jcp7/i7lJC2hl7cMinIqKOyj1tWh8o5pt7/cP9BMn7t+IdokoK9vCU591T5NaoW1w/PYB/yD/kaHbvwC0pNnaClYUlC2TiQ8tsDaIX/pFT4Zf8/OndB1i8UryaDHXyg9PtZYx1NxPZRUbWFMP5Q8T1ZWSpxAGkY9U8JQjHyPr5yWs6DbV4hVFvTKBWCMwS2wAD2EKDwi3E8Xlslz/HF80Hdm1ih3lZongcdgy70wPgG8okR86a9Vs5DmBzuHKH+yTHxz3QrSTY61JMy1wVQRkwIHb/SLcthXi59MooGy4bkOPE1hV2C/zw3OQ11+PrLaYihxq0GnptYS7Dx+F+8RKyWDvVZPlbrmB3jQYqOjkx53cS6WRrmKRT1XWhj2nbqHuyQahvubiFyriUs8SNLv1UN16jOAdu43vCYGNtCv+Az99fe3w6zXb8x33FvyP03tuPonFWQWZnXUVl7eeqehTK34gfqGOvxngWbwAhzBf3EgwyMGfIWIvB1Xm1zIezOxQb6BCzhg1n/4COeWIfqi72AOQWM+HqCcoyrmmavvjFdHVuer8Yy+lwjoBHQCGgENAIaAY2ARkAjoBHQCNwPCGjF33t/lG9F8Xehe3WnFX/Z/6b6KWpt6qeUFT7k4enKyXOK8dY8KP1euwjOyu0Lb7/9tvz/B7cApdxNmzbN+oFy7PnzVuEIEPBBFN21a5dUpIUi7qOPPkqHDh2S6sFQkeX/9dTU1EgScGtrKze54DGIxfDHS/z/d8mSJXT8+HFTBWP8zwe+8/9qnHUEKruod6f/bzUk3nBoT+HXke/4Hyn8tfc/Ua67e/duamxspLfeeov+9Kc/Ed68qYNGQCOgEdAI3DsI4PeBxRQWm+KvJv4uptmlfV1wBJj0C8N4Fa36g6SxMbwy3exV6sZycz1Xf4yFmpzxx3IocxVef8/U7K386Gpq6C4kgkhVVHNtwVtmTOb7R4tKcllwJx0YBBlFfTqT+2NWZb59hE3YXwg7Zv4t1jQQ8vBKdRCkQKyKbOiU6okgoIEoBfXNzUL5F4QqDpgvrILJZAs8PYs/uu3tK/yqZPwBinJMlIP6Z31Ph1RhAyFPJQhye2oMAhICE8r9hW/tQ4PylfWlwx8Qk7RAoOSxzly7k2i8mYoFARJqkIGey8ndY5Ce2LpLvhJ+T85/kwRh2I2JzrIRfaMtE1TbUUTDk1bSKVQuVcIbyiOgP+reZk2d/g3Sjao052iuo6bZH/ZmxBG0zbaQz+uJ8WYvkIc0lEcwkltyr1pVwNHuaPPYNDJx6peTqSu/W9ZjTJlIhn6DHKkGlOF5AZINzjEv0Da3j/LwG35hTpj1V7Xp6NhZQpo9G/CP+2WvDIjkKikX16oH1+yctq+jLwnffNY6p5akUHbScgr3D5SK2jkZ6yjYJ5x+9Nvf2GtiRjqIwI9F7ptxLQZxN00QBzd87WuSjJdfYR2bQdcI+XAPsGbCHHANi/Sk0qJ+OQZPZX+P3v/042n9hXrwqMAgJnKbnPu4VtU3nqMHd/2NXBcggWPu4mk/dfwwxvhDgOcfFDvx5D3PDe7Q3u0hVFV3k7gNLKBmWz8xTm+d/0wWA/F3pyC2Woa66LVPjtlIv8j8wdpNVNcyQInLfGho0qo4i32iu8dKQpcGbnyhv+j/S1/8Ch27coEwdwfLh6X/GGPpv3sTdQoxYvZbrc/H6BvvVUyuxL6Hf9ahDXW+8F7GdY2kXyMh0Xi9VW1h3w0SxNSEGyq22HdxDJIqCLyIW/Zsp8nScknyxQMaIP0ioNx7MVN0+ny+VNx95cRRuZ/W9fXKvCSBY2LCMuouEwq/Aour9QXywYYT9VZlZdgA2fxqTz5hn8Xx4bw3yM9rjD4V6uyZaf50odA611AWAcrQ189Y1z/GhNd9hfC1uadLKl1fsXSJvbeWUpJ3Ul3DWUHyXkY5qzcIFeAmik6OpKxVWQSSM/qxK2evUJ6Ppp6ONkkGfvHRL9DrZ09Isi5IzR/kW69DaAtEcfQNAbggX+Il6hfVVclxwjnygFNDfx99XF8ty/2+unzaOKZufZFGuirkuGJ8nv+iL527OJ0g+I0HIuhi9aBsz/hl77qnlsP+8Oif/YAKzx2nJVlNdOJSicxG3fDIOBro7yH8SMChQpD8VwvM/3i0VZBmg6hDcMlXhE1QQW6b3Dext5rt8yDwP/9YFLX2WNcK77sYG3WucTuIjXkod6v7KnDrH2ymbz/9t5QSh/ESyhpRT1BwRJbcT+DPgc0HyTc0i4rL86QbaA84YD/BvQTWGHzi/QbY8TEqgHBbKhSTEbhPfE8gE5Uv43pTsuQh2sJa5z1TzTe2q+bBbvHlM7Q+tpd2ZAmy6KYocm/xkEXYJ7W8vWO0fyvBOGaObMAf4Md7nj3/MAa3QoKGXXs2HfllLw+4G+e2vbJIx1hgPaCePV+Qzv23Z4uJ0fby55qujq06f83sOJprZuV1mkZAI6AR0AhoBDQCGgGNgEZAI6ARWEwIaOLvvT9a9zPxF6MjXj5HVy8OkK//BEXHWkUDnB21y+d76Lc/t1BDLSRkbm/49re/Lf/PPddWTp06ZSP+om5tbS29/vrr8v8vKSkp8v/5qk389vezn/2MvvGNb1BLiwDnNgcQXa8KEYgzZ87I/7/jf3U6OEagqKiIjh07RreTlO3YA52rEdAIaAQ0Ao4QwO8tiyksNuKvqsTLOPOdmBobj431cI7HvtR0PuZ0jtWySON0jsvYER1rBG43AiBxGF8tbq9NEH9/UvnP9rIXJF0qd4pXSEOtca6vWF8QB+4DI9F7nqTm4/85a0/xozkTOWct7EQB/IDNBEQnit/RIvANJLaF7O8d7cBtbOzlZ79J5N4slBTb6bWPT0oCFgh6IMvitfLOzhMQUuwRLDgPhF9+lX1ta7MkqIG4hbBTkL/QnjE8sS6YuuIO0pB4Cvvi5V9Lpc3KGk96OGM9xVp65KvbszN3Ej4/e/0fCG3gdfdqgDIkBxDhasV/dVAGRM6BuFJqzrU+vQyiZ9RzDzi9N92JOY82+PU+wNHRHF574Id05f1/5K7K2Nm5j5tRbocNcNvquPJYct8xT/ABpocvn7XtAWZ12Zegfaup6Q8X7M4Xbv9eiEHgRMDcQ1DP+XoG1VP0H3P7lSP/KfeatMgY6hkvp6yYnGnzEQ+/FF84IW3N5evQI8n02kdVktRa/nqVJMxt2OZPboEHKFdcUxFiQjwoPtWPzgrCJgLGCuO6M2mK0pc/Rf/j/TfJOzWShsvbaPl3ltGVf8q3leG9G3XUeYb6OEc+xg8BeykIVzxftqzeKcnxKKsS3VEWbx1ob6zB4ZyCt8Bv49JxoTQrFGlvEH95jmI+xsZ42x4k8HBzp2dSVhDWNvYQdTyOnH+THt70rEznOeusI9j7QGxjbNR6ULxlnNV0s2NuFzjCd3t76kvrt8rqUKiFAvBP8s7YzKV8+UsUffwUnbzxMAaXRYE/rPaiwCuTdCn/hNz/JhtqbfWxvyauzLDtlTaDygH8884Q6s+X+m1jb89HpZrcixkDdZ6gDGxuW3+ASipqZJXnNqXQRIWV9Ip+qdcC7OOnh4cISsbIe3D1i/RJ0a8lWTdeEJs/aGui/3PZSmoICpaEehCGGR/GAfVUnzEHzK4n0hnxFb1iJ/mHJZBP19uUL1SPoVj7r69YfUWZr3/57+T1BMdmgcfULI/T2AbvE7jHtiT+il491k5rxTr1FuvVY9SLcq/eVM/YkOQniMYDhDd0fHV/IP3331eRt98YPZsRJM3+/KTFtu64HcS8Nri+mjfbMRTv03N2yX2E56hZnWXPHqJ+MbeWbM2ha//Pj2Sbm8KjbHMSdR/d8DR9fO19Oc95f8B1tWiq2LaOUC4uyUUoMj9F75z5na0p7B1qUK87arrxGH3PTt1i+oCOWtZszJCGdtR9C/5h3bP/qg2zYzO7ZuVuV5qxfZ4Lt6u9hbKrrldHNh3NSUf1bkferfpiNiYYN8w7R/d0c+0DbGLeOrt25mpfl9cIaAQ0AhoBjYBGQCOgEdAIaAQ0AnNBIDs7WxYHuW8xhfvpbyr39d8h3+T9d3V4Bqs+oPG8f72rPqDxJUunaO1mL0pL9xOCGl6m/nS2jVBJ4QBdOTdCLU2ggSzuEBYWJt7SlkpTU1NUWlrq8I1Ji7un2nuNgEZAI6AR0AjcGQTwG8JiChD/Qrh06ZI9t5eLDLzaAE/ncKweI43T1ZjTOeY6orgsz+kcq+l8rMby2E184w5MvQvjYzU2HuOcPzDExwsRfwsGddAI3AkEgjyCpWIhiLZCUGuG2q7qw+1Q+1XtQznzd2//VCbdqqqYas+Z43ifOLKMW9Xh1PIgYOwI3TpDVVEt4+zxww/8cMbrk+3VBUEKr3m+naG/uoT846Np1CLkDR0E/BA9mxqVg+ozsm7VFpMsVINmaWq+o2OQCYz/oFFVzxzVvR/zcosuCiXGLRTsGya7//imHVRTUmhTmjRiacSIx8qR8hvysv76ZYq4eI4CB/qFsmMrXehskcqQIOvhNfSWwX6pmgqlUlZABLnOLehbdPzDn9rUfnf6L6NlPn5CCTRNqodGJz9HhaXvU3KAG2Ulp0r3WoS6+bqgUKkMCdLVmrg42S5UNWtrK8klMJgqBZmsta2CoGzKAequ8YE5Tq9nnvNYS6rKG9ubTwxVTfiGNkDmANHS0ZpFmeprR2RZVX3VOPeNvmL8oLZoRnJCXR5XrCuuizRW5qtta5HE318e/xNBdRIBNoGHOndQF+f4dF2rka8gZ/zmg9PtrgtFSXzQf/SrvOKMbS4eWpst1wkUSC1iXr92/EOpnAh8NqaupE3LNlGwn/80RWuj4r09/0GWw4M7uHBjXrLCL1SYsS76h8ekoi9UWqEuP+FfSaN9E/TQI5G0WeQXFFvVNDGuDX3udLGyhA5u2E7nzl6UY9py0ko2hK8YB4wPK/mq4/bsxr+h4qZTsg6euucxVJUy2yzNcryhnMg2cF08uGEXXS7NlfZBAFbfQKD2m/cQpPEcGx/oo+auMeqyWBUr4Sfss8p4b9+4NOHq6krbVmVS0OQEQe0WAUR04A7i5wPZe+Xegr3hfHGBzHf2C321N0eNir+ObLIN9AGB8cWa5TykQ6m2bHyEHty6R86rJEHYzRcqtSCxBrR2Urqnl1TxhUJwofiHLNRv33X1oNIPPqPm1lo5P/NKi6lqeJCu9HbTF7ftocCRYXr94hmKeuJrVFecR4//xUszVF3hw7o1X6CKgosUHkBk6R+z+ZiwROzN4pyD6jMwwFxEjPWO9rD3glzeVdNMrZYWam4qlorSPlGP0VjHValsjH6iX1DwRYzz5+OTZRPoc2f9ebl3Y121urnIvQZl0LeEyGjKEGMLcjRwYPXjJTuy6WD285L8DENDA2XU1HPT7y8+sYQqqkZt+3R/Zy111V+j1o5R2a5R6RckansB85X3OntlkA4bIPr7BgTT8+N75YN11xrHpQ8tYm5v2RBMx850y/OcNVGC5C4URkK2SOXcVeK3sdffqaUtq0Opqn6Yqnp9KNhzjIoabl6v1LHg68+Qi/+0OeXIP84bGrbQUHezHHNWuuY8xCHpGykoVSg2V1WRu3jFn1eBUIZekU5bo5aSa2yCvO4ObNxMrVfyaMQliCy9DRQbvVGOO/72CK8QStOWfNlP7GmXuq7QxJgfldQXSl/hOz5YH/jABz5H++o9HfeZ03COPaOjr3XWfqvXRdhFwNxX20IafECaWVD3Ks7HvsRrmtPuZGzslz3f76RPxrYYN46R7yxmvG+iDt+H4Fp0N/qp+gJ/nA1mvmLu2cMAOGFez7U92JxrHWf7oMtpBDQCGgGNgEZAI6AR0AhoBDQCGoG5IqAVf+eK2J0vP+nqSV5xOXe+YaXFoetvilfV3t7fS5Xm7B7297lQxfUJOndimC6e7qNSQfAtLeynwsv9dOFkP338fh+dODosy6Ds5yEMDQ1RQ0MDNTY2zvp/tc9Df3UfNAIaAY2ARkAjcLsRwP/1F1NYbIq/mvi7mGaX9nXBEABZ47HApyTp1T8jmXLf+bWN9AslsV5BzriTAeSH945aFRPvZLt4ZTpenW4MIP0iLATZubI612je7nlcZOKcib9zIRZzw7ORflEOPxCDMIZXvC9UAMkSRLS5BLMfqZHGBLC52EJZ/GBu78f0udq6X8qDgFUu5uaTSUmyy7W1VXS4psJu91Xyhtn4mVV0K71OOwVRCMqOh69blUYjBdkLr6CvbayXr36HHzGR2yRhCDbihKrnZ6eOSmXeFcvFq5MEwQyvcD+494Bs4o1TH1Nn+FVqL+0gEJbfOv+ZJJJh7oD4C2LY4dMf06XqMopJSZOEY1QE8XdlbCIFZ261zVcQw4IC3WUbXT1z+2cTno7mOQciEpNipZO3+KUSktk21qy9wOQffiWSSuBikhTqqgQUJlGBHMrHGFvUZXu8DuED2sc5xpzXKG4KR4V6c0VXh23Ncj77CtsI6lxR+wJyGB4GYR+43r0Uo/88DvAL5FKQEEFaf//8SaGY3SJJScjDGHi5ulNu0VUK9g+QcxLpcwkg+9YN11OQR5Ak/qIuyOB+oxE0ZBGk2NZheR6Q4C8UsVvIuzON6hobqMrTnUYrxqmivlvOQ4wXxhfjfl2odWJsE1PcKVwQ7PHpaLMSH5GP8QGRE+tu14YgaotII/fq0xQtlFh3btxOjwpFWqxRqLWmJyRTfU+HjTgH/zCmjBGui2eLTsg05I2PDNLTO16g1YlZM6456ryAHzzncAxVbl6PPAdhDwHltogxiHd3txFFZYbrsFBZ/lgeYl/AHgPyK89tde7JQrfwpe6Bt1BdVjHzA30ExiC6gryMOYYPHowAibcvcgnFiecfk1bH0Y+PHKWV63fJPQyK57UN5QSFdG+3SWrpnZBEWeyXwGnFuu2UsmYrVYW8Q2MWMR+6pxPn+LqtknzhJM6xNxYLVVwEdW/7xgMRFO3lJhRqB6XiunvAUrpScIaGWnrkPKqo6JR18JWSvJP+8+IfJHG5131KEOUHbXk4QH8ThLov+gY1XygVIw37+NO79tGxKxdk+UN79tORFguFTwzKMcd1Cuq9LUJt3M+1RJJnUZBJv/A9OU4oy35wetreJ43N8YvHHOTzjWnbTe/lgDWIoExMBNF/NCaZPrz8C9ka5jQC9rpLVzukTyD9FjV1ywdeMNdRpr5mSJbrHbn5wERJs3X/xxjjmOcP+4UKnCYr3/hytK/y3svr9unQg7Z7Zij8hqZn0bLSQlo7gYdxSd4XgJCN8XlDpCfGxEtF88COdvJZt4IS2hvltcB/ZJLGvSbo2plPpD3uN9+Pw0913d9wVUbI+9aTL1F+TZ4sw74hk3FFGrBGwDWos9M619BXvnap1z2Ug13UYV+QxsFeOudzbOZzqF/4vP+mcjRG3La9WF2T9src7XTGjeNb9QfjjnHEmM/X1q364Ew949xzpo5aBn27l/un+qqPNQIaAY2ARkAjoBHQCGgENAIaAY2APQQ08dceMvdQOgi3Eenk7hd9V5waaRMPh+f/r7vStqNGR0dcqKdLiGi1WD84RpoOGgGNgEZAI6AR0AhoBBwhwL9bOSpzL+Vp4u/81X+/dS8NqPbl84kAyBpQ+20JchOqgNOJqXea9AuEnVU5dHY08Lp1qDDOFkL2rKf1DxykiKWJNoIf6oDwuxCk39naN+bPRe0XRICd2/6ajhz7R6OZBTsP9BNqfQuoQAzyEIgkjPd8yAxm5AxnOq6SRJwpr8tYEYBSdEJUtCQpXm5pmEE6wFgywcRISHCk5sn49g0NSmLXmqz1kjSZnbRcktmmei20ZnMO1Yr/pED9MX2nlciGeiAgguz7X1JiKHEqQhLBkA5iXEFjjXx1+LqA5bQ9JIx6WhrFq4lWSbLbdw88SyHRsVIBFATNisY6St33JXrzoz9IMjBIgGiLyW6wCWIb2mKSIdKcDTzncEOHY8YHmDEJSbU1X1KIaouPN6YF0dCkVYkS7asqhPAJvqhpqKcSaHAMv0Bq6+7uthHIjOsQfeT+IQ/HIIIh4JyVikEOBXERhFgmXHE9WVh8gbAGe3XXL8kyKHcvBrPxQr/KQlxpZ/847crZSyVtjdL1r+95jI7mnaVHMyYEabKfBka9KNKvTxIRoXaJa5I67xz1F2r1IAAjgMB4/kgrDfT3UMyqrfKaCnI4PismMqW6KPDHOZRDEYA3iHJYt+PjVqVRzAWQffHZty6WAuJcaN2mIKkejDpYA909blTVQNRRWiXWbBC5RI7SmSulFBkWQSWCyAgCMMb2tCDw85hmpvlTzvZQG0EUttSAPx7Km67T1fI8WzJfH7BGgeehR5KppG6AIvymqG94Us4PqHLbC7GC2J8v1r0k+AsCKOacXNetHbbjuLFRQVAsss1t2FqIecb9Vn372v5I0b+biqxqHo5VgqYxz+wcmOCDAAJ5SJx4WEHg/uOj71FuwXXCgzZU+5Ecbyj+InRNBFJ5Yw8tDQ2XKtRIw7ofFqThcx/8jho/a6IhQRrHXAHeUJI2m99Yl5g3KLfc110STUFQ7RT8X8YPhF98ENB+WdXNezLMIRUjfkBqzbo0ys0voZfEHALR97GkVNu+DpIyyL4glULRF+fYW/i6hHa84zPp1Kl3Zd5TL4YSlHof3yIeCCmzzvu1qX4UHeYpP1DVxb6u+gUbtxrQH4wh+m/vvgl4IR8xB1xbjQFlgH9WSgh5h49To583bYnzpKo66x7oH+9H//XJNDpyrlbukXIMb+yPTADm9aPibGwH5zxeZnmrNuycpgANYi4Tfp+prKTV4lqAADL2qwWXbSYwTlBbflTsCReEgv8+cb09e9mqBIxxPdVSIf1+ctuXqH2wmfbvDaDVYo/AwzV9I8E0IojsHLgfmM+9bXXSXzw0gH5tSPKzkbgZe9TDMebn9s3fo/zCD21rC33l/mKvQznjNYvbVWN1vDgddY3Ysq9cBvFC/E3FPqt2nT02+uhsvbtRzmyvuRU/0Gfj2N6KndtVB3OPQ2hmhthz2/hUxxoBjYBGQCOgEdAIaAQ0AhoBjYBG4L5BQBN/F8dQjzdfIJfQ1DtO/gXpd/jsP5HLxMjiAEp7qRHQCGgENAIaAY2ARmAWBPB71GIKi434i8ew+MM486NZamw85jpquqtiS83ndI6Rx8eI1WPklYmPDhqB244ASEZvNIlXpdzH4aVl35evV75XIQBJ9o+v/oNd96D2ezuJv3YbXoAM/CiPT1ub/sF7AeC8YyZwU4JxA/mTA8iczbmt8hR5KqlBks9ETu67v+LiDmO8th4k31qhEgsCLwhgUAHGMWwnrF5PxRdOzLAB8lenVy8FJPrbfAHRT7Xzm/pqSohYIuuiPI5/9LtfSBIgykH5V/UdhOX2xpoZbYGcYjZv1XQQgFSMVCNczl4Z9BNB9UWtP9uxPbsYO6i7IgDXn+SdobV/m0lX/il/NpN3PF/FgPG640442aDqK1fBPK6+cl6eJq3dJONXjvwnffPhJ+lnxw/Lc5CAMdcL607QlRuEUKwXZ9cKt+VsnPrlZOoXxFms1e98M5H+9ZUaSfjGnHgiNlGa+b0gvHt4eEybeyHpG2m0ukimYW5hXqLP6T7+dFIQ/JD22Lot1jWasJzWWjokmRaEXRDwjQHrAiTRHpc0qmjOp+/tepJ+3niNWk5eMha1+WdcC7B9Tij18nyGvYSwbKkuCiMgeALTqG05NFVeQg9nrLet9xdWrKbkLa708yrrtYf3rhmN20mAynCFAyV/e+vPjrkZycDW2F8uNJe1wH9Awp69vYjtmsXqfmGWr6aZ+cz3J6lbX6SO3hLqLrygVplxDBsI6DvGCKTe7YLk+7Ox67Sq3V8eg/ALkiniD71cKTQznSpe/62sFxCeQH0dtbR1UwidOW+9PqEPPJ9TxIMiFYK4zmG+48R2OMYbEt767NdybaAPGCvE6liqOOFNF+HRiXK9c/pLf5FAP/mPWklovVh9kxzIbcDnjev+L3nfh3nYHztAfZdLprWBsvPtm73rNkjX8YK46xofSpN1XbZ1juszAtYlrqO8n4BU//ILT9HJ/BrasXqN3BMxfrj2MD4gaW4WD95g3wMOy5cSFdWOyXELCZ6ggUEfaTssOIOWZibZ9keURV0eX1noxte23aF09cLIDFwYZx4rtc69esw+36v+Gf2ay75hrKuez6ffWFsIeKhUvYeb77pQ/dPHGgGNgEZAI6AR0AhoBDQCGgGNgEZAIzA/BLKzs6UBi8UyP0N3uLb6f5473PTdbS42h9yXrCMXT//b6sfUaD+Nt4iHyxtyb2s72rhGQCOgEdAIaAQ0AhqBO40AfvdYTCEoKEi6e+nSzN/vb/RjuYjFu1oJrwXlWD1GGqerMadzzHVEcVme0zlW0/lYjeWxm/gG2RYfDnysxsZjnPMH9fh4IWKt+MsjoePbisDEynD5o+htbcSOcX59sJ1smYwf5otqbirEOSp7q3l3Q9V3Lr7i9faOAqvkOSoznzwmZszHhr26IGzgHyX4IX4+amb27Ov024MAKxaqc2O0ecz2amWMqxo6GiqoouAigWTvzHrznMqgAP9ByhJKjyBFhsQnyWMQi2AbRA6QkqCKmpbuL5VJQUaCsueoZUwqmkLxOyXMlQLFe5Yslm7auXG7VMOUNoVCJlQ+8cr4+olxKqyppKmgaPKeHKHoqSlJNmP/B/t6+HBabO8ffGq6ozkNYgzyjWq/vBbQTyOO0xywc4L6UH6EiqtZ+xg73FTCNm5WQKxrOWklbHPbdkzLdcr+smqvvbLOpPP8YX/QPttHXk9Pj/QT+Ti2F/AAS2ZAuu318/bKOZPOPjlTlsuA3NjSdol6e62qxkgH4bxbkFKBb8HQgG3+ltZV25R/US7cP1CSUU+2+lB/Zy2SKCFtjVOKv+g31DftBeRD1X9HyFZbua78brk+UAdKqAiYJ5iP9RNjtDtyKcX6+tGl5kaZBsXMzTlBtDxoKxWV5EkF0vOFzVKt9Lvp62T9g3sPSGXf/OoK6hLq3JJotSqevrN1n7gzdqHl0XFUWFsl68AewvefeJ4OXyoSa7eelu7bSQHdF6m0a0jMSRcKDlpCq8PH6M8eOSQJhMD10Qw/ioxIEsquEYJYuJHqezqoe3iARoaGKem5/bRv1IOCxn3JJTCYHt+0Q5IP38q9IPtwcFkaVVaWkXt/H7116Sz9QJCwoUT678cKad/aAKmSLJ2aw5dR9ZvnMExgHjMRUU23Z/7rX/47qcas5qtrX10XKAOb6j6j1jMeY73zfm3MU33D+G/LCJfKwFCOhgouAuqqAeWMaWyHfYZ65UR3jywXGZEv1aGnhjqoo8o6V/GgQZcg5W7MDpDq0ap92NiT898I9zVQ+gVBFA99TGS50JXTtVLtd82aDdQjFGSxtkoryqkrv5ASlvhR8rdXUu2RMtonSL+f3iD9Yp+yVPXKfQREcC8PV4LKLwezPRJ53Ccup8ZmGCAfhNcPLhyRRf39/aXaLO9han3GCWlYK6zuzemnLlt/7GrqsSqWcjrbgM9837ch+0Vy72qm2oZyys7cSWsSe23EZnt9Yzv2YvQPT/Dims2+hYYk0NCw1a8XVqRTkJc3BQ5PyXWE8cB1FurLCFDX93VxlXkZQnEb6r69rv70oVDR3746Syrvo2y/ewhNTA7J/QfkfW4L/cUYvfhwGF2tEGrRLr42hfkV4kGc0yffle3w9QpjhTnJOMF/7DMRQU9RTV0e4WEH7Hs8plwOf1twmjRo52u2MuwHqsc+spbWrH7Y1hc7JueczD7PuaKhguqrIWtBTzEeGAdXX2+aHL253ubayFz7zWOFtrc99mWKE8TvAstV29xA+5gbjuzeyj3AXPuly2sENAIaAY2ARkAjoBHQCGgENAIaAY2AFQGt+LvIZkJvLU02naPJ+tzb+xFtkGhLB42ARkAjoBHQCGgENAKfNwTw+8ViCotN8VcTfxfT7NK+LigCIB2YhS2rd9p9TbFZ+bmmeUfG0EoKnUbqZVIgE/pgk0m/2ASNZJO5tnkvl4fyIpOwnPETRDMQP773zN8RXnc8W2AiD9ebrbyajx/SnSUZqfXmcnyrBBVn2lgoooMmA8xEW50XWJ9MdjKSKvgcpF+QUkdGzF/PxGu/qv2afF19QmQ09dTXUHBEFP37+29NI4iDJBQW6Uldba4UFelGPl4jttd9w9PdgeOUIV55D4ISAki+H165QB6WLgpZGivPoTgYLMp8ec8+8p4alW1BybBhctxGmoWiIpP8vvFAhO219dKo8oV5hr6pmCjZ0veMVc9QU/M12rIxmMorraRLJrpy2fmuBdSHD2Z2mBSD8cBxRVcHNyv9gyJoyvMHaKSqcRoxBmUxtrCLurjJ66q4SaSyGVEOnFl3jBXPDxByVPIszycux/4rzchDkF8XiviLa40RO3UOGNtG+Zq607ZxT/3KblrdPiHnLEio7+dfom8deIbqBVExMzGFhgTpfHNGNj2QlUzF1Y2Us3qtNPnBiXdsppkAZ0uwc4A+G/utkqCBS91QvY30G+8TR5bxm+RkNguSPAhywPmUUO8FKW9HdjDFhftTVWMv1dcM0fJlWfTMxmz693eOS1JzvlAFviLWEgjCrJK9bWUmdQz0ScJX2MZM+vi9w7RSqAhDSfu5HQ9S9fIN5O+ZSI3l56UKMNoD1uluFhofE+TowE1U426hiQ4Lpef4UnFbEW12iZP+lDQPU2r4fvq08Bih7Y1pQZSdvIIeFoT97oIyujAoCNbC77zSYvEOjWE6fDmPQEzesW2P3Duy09KpOGCUnly+g14587Fc45hv5VWjtGyFl3x4gPGYLTa7H+E5jLq8BnHNQFmev/bsXsqffg3n+y+MZafvALV3tNjmJGyaKY3bs+1oHao+Y/+ubbGqy1YITMzut2DLrC+qnUOPJNP506W0b88LVFZ1TRJ7kT/Q32MjWeJBg+XJa0R+27R9hvuAextgkOiBhztFGBqkidIhwsMdwSCcjlgVew/XVBBUPXEfa+kXZNEbDzCoir79tdY+wUxM7Fa6fL0ch3YD46X2yVjYDBuUqRVrm8OO9T6UkSHm8A0CNdJ5/+KYyyI2m1NIxx6o7kdeXl5ybEB09o3ZSlcv/poO7P2KJI43t9ZK0u987lVQF3sw9599ZdIvfMIe4SLiVvds6rKUyj2OSb9QaYbCr4uvHz0amyBJ27jeIviLcUT664IAjAdxCmuvy76o/UN7wMJFPDBQ3RpCfr7Cn74223xsaK+lmBAPCvRxo7buAZmOdazOywd3/Q2VVXwqr7VoF6RfBMaSxxhp3E9HmHEZlDcLqv8g/SI4u4eb2ZtvGvqHexEE7jPbNN5vcPrtiLFOQPrlhzxV3I3tOcIfeQgYB0fluAxitF1XnEeXuqwPiyENAftFU43jPUCdS9Zac/vmNaPW4jGZr23Vpj7WCGgENAIaAY2ARkAjoBHQCGgENAKfBwQ08ffzMIq6DxoBjYBGQCOgEdAIaAQ0As4igN/AFlPQxN/5q/9qxd/FNOMXsa9xkQnUO2BV8VK7gR/Xb2dYvnodfXb6PVIVC1kJFD+Y8w/F7IM9ogXnL/Y4Trx+WiWIzNaf0JBESggNluQLJkc7qsO2WSXOUVnO4x+q50Iy4roLFTsiCqht4Id2lFV/VGeCgErKUOvM9RgXYthiu3Otfz+UB6kENwA8DmYECHukX+DT21ZnIzmBRAVVXihzBkf5UtayBLpSXi0JHRiLFdnbqa6sir74cCiNTh2ki9fzpNJjctazVFl+TZIAQVBa/6QbDVZ5Uqh4xXhzQ40gAntJVdCQuEQ5JFBp/NHvfkGWwX6pGBwSE05tvf30RUEYhKpoU3MpsdrhxWqhPmgngIgI4pxKTsGchPJu6kofaqjrFYqJ1v41KK+an019Tm0OeBqJPGq+o2OobNYda5DrhIlS6vhgboO0d618inobayRBZnKsmYYGrEqKqAMyEZPCUBdBJUUhDWODNDMS9GzrWbWFfoKIrKYZ17jaX0fKt2o5e8fu7u6mKsloc3zC6ofZdQhpnP7S+q3kX9VFazbnSHJqviAmPi6OQVq/VlUuFUGTRPkCoUBd29ojSedQxAX5HGrWHJjMyOf2Yqj5gsgLci+H5YeepvG0cDJTin/w69+xpW8P3WarBzK6MdQJoi3mM0jqmK89/c2S4CsVigUhPys5VZJs0eetW3bJvtGUF9X1tEp15m+s3k7nhOLxI2s309vncynK+2HKCe6iE+felYqLmE8IGOcov2TasvwRsgjS8Llz5yju2S105o1CGk9+hPakpMhyqREPUWRgAnWn91FvRYv0LSspnf731fPUOSUeOnD3pJUJHhTvGko71++kjSkr6Z8/+4hiheIoFIAPXzlHU/5xVDbYR9uXD1Jt46jcpzC/OtpGZRvqF8bdbG0iXb0WrFrxtLwWm90zYR/ksrBtdu3AmgHJkecQyrEtzOm+AesDAlwX9uyR9+AbX++gOIy9x7gO1TWPtsyC6ouaz7bVNONxvnggAKGxtWLGNVldy3/5eDh9crHBWN12DgygFPtqwWW5l0NlFuTS7Uvj5MMcv6oqldgyiQ+4GP3mB6O4zyDGIjCWtsaUA/RRxZGz2AafI1bTsL9CXRjkYygLn77aO+2eDmX5uggcjP6y78a2jZij3IYk8dBG2xilLBFYRHTSkU8+lm6xP9yO6qvxGGR/s3VvrKuOGdsAAfukuLZuCR2Xe11NbaW8TiMf6t94EGBlTIIkbIP0C+J/VkoExY26Wfc+cW0HeR+2jfY5bY3YPx5JaaLI8F2UX3l5GtZ9w5OEDwL6rGKLNL7PZQI90tDfyurzEnezNan2G/ZQxugb7DgKqKeqJKMs44yHR3r7G+WaZBvqPOT1ynnziTFn0B/4b5w/xnNuxzgfOd2Z2Dhn1Tq4zlyuPEUuk2PTHupRy+BYxV/NA6aqara9cqij4olzs/Hjh13n01/YdhTM2uUxcVRvrnmOcJ+rLV1eI6AR0AhoBDQCGgGNgEZAI6AR0AjcLQQ08fduIa/b1QhoBDQCGgGNgEZAI6ARuBsI4PeJxRQ08VcTfxfTfL2vfTUj/d4JQFau30Ueo0G01XMVMeFXbdeMtKTmL+bjZ3a9SKsTs2xqxugLE3Od7df2FVl05OJ7Nhv8gzd+JN+y//kFURvDD9W4+NgjCjjrK3zzDY6gwT4rgcnZeigHgpMZ+cpoA+Sxzs7OacnAwhFJYFrhWU7wAztIiAgLaXeWZhddNpMbmFTBBAhgxseOOsVzjQk7IHqB8NXT3kORifvpVP5xOSeTlwtFQI+l9NDUZvrNpfPk6x0kVXlHuyKEomOubAKv917hPUV/eKdFEsZArIyLS6I/lRRI0iKIR7XtLRTsH0CdPTW0K2ubJAjmFhbS8iWxMn15tFCYFKTMkroSaZNJPGZ9SNj0BUn6AZG4uLpSFkF/QNRiYiH3T60PXGYjcPD6RlkzG6o9e8eshon6GJ/I3TnUWVJKqgqs27NxVP3Hy5T87DdpPCSSmi6I12rdCGhbXU/w+asvBFNBsZXE9uS2L1F503VZGvZB1kEZdQ074/vaAz+kgPBEGrNUzyB1qe2zX2psNj7wwUh+VOvwMUiSZgF18fADE/PMyiDt0AP7qVeQ3qHyCxL5qbJCmnR1oRKhRgoSOebRa8c/lGRGKFHHu3tQnSDAQRE4ISqaMkbW2ZR5cX10RjEShF+V9AuSlX96Mv3x1X8wdVO9ru4I2SrbUwnArGysPpDDJHVgj09WUiq9f/6k7E9zjyDyCkXuoYEyOlteL/oRKfsL0i36ijmD9dD5yBpa0lYqyX5evu301Z3P0tG8s3Iegkiek5lFvzz+Ll1vrBJKr6GU7jJIIJD2V5dI8nBsWCRNuLTRmpVj9OnRC/Rczl7ZPvz4r08foqigEMotuCLJwHV9vZJEDUxXCXLxVK9Frv8oMS4bo6Koyy2e8k5bCYBGwq0KGuatqj7NeZjDO7f9tXzopr6xWJInmajLZdRYnXs8f3l/BN6tbRWzzi3Y47poX7WJPF5nOEYe7PN1iushD2GuDw6wr9ba1m+zNOSA8NrSNSYLqfvFtt2hUjVazc+92ib9xB+MKGsMaMMncViSzpEHsikCHgQBGRj5f7XkL+X9I64XtS1Vss9sC2m//+zX9NjeF6moJE/W5S8jJpyOGLhh3HnP5Ty2y+eI1bSABD8atYxKdVnGwF5ZpGM/4euiiqdxj8TYIo0fPglJ30iVZTWyPojMrhQs5wbKmc1X1Qc+xj558fKv+XTWmP2M2pZDfxUVQ1hj+GQKUn3gQD/9STzgAKVfVv3dJK6pIPzWDQ1RgOsuob79JiVEJsn9Efsi95H7xg7g3jgsaw35BQVTSeFZOlfRZ7vHRVk5J8S65PqohzHg8WQ1ZKRH73mSrl/4CIcyMMmZHzjgseO63EcURh7nW2vb/4ZfuHZgPM3qcLt4a4DxGqO2rfbJXmvqPLFX5lbT+frGbWD+AxP20ZFd+G4cS5RH/ZaJFuoR93G877B9lMceGxC2xOHfBoypcT2a+eOMr1xPXX+cxn3gmNPvxRg+giw+lz7fi/3QPmkENAIaAY2ARkAjoBHQCGgENAIaAU381XNAI6AR0AhoBDQCGgGNgEbgfkIAv5MspqCJv5r4u5jmq/Z1DggwMWgOVUyLgtSEH8J3hG6dQfwFGefzHB5320v5o8U2Vb9b6atR5Zd//MWP66VXz9kIJUblZLTFCo7OtOsMGcHMDggc7CN8uxXSL+yCxAQC4WzBzE/GRK3rDHlALc/HKvnYzC6X07EVASaRMB5M3uDz2WKVSAfVXhCKzhadkMQf1B0bjqS6SqHqKxQx09L9aVPyhCDqelJMzJB81TnKhGWG0LUPm3FoC0lRS+n5+GTyWFNFya2htCZ7i1RjfTxhpSQpxQqSYIYgESalZUjyJiqC6AgSIQicXd2lpuQelOtoqJDKndtWZdmIxWFrkmio5eYr7lHOjFRiNn9RlkPmag8bAY7TbjVG+yCIBS5LpiXbE6mnso6+eyiKdmfG06dvtpJ3aiRZzp0mN0H8zUpsIz9/N0lcxo0o1iP7inVw7mKPjdADVUbs3SA34eMjiF+9rS2yPNpEfa5rz3eUG2i+QvUlZ2R5kPnRjkrK4rpmaUyy4jKI0aajtrG2IyIiZBWzecrr/TvfTJT9VW2rpFko4CJIdUsxZ0B+hfIlsNibuUHcFbrIefF24Xkqn2ijD0qrKW3Hk1KdGnXP+wdSV71VeTchbY1TxF/VFxyDBKySe4356jkrJKMO9wPXZBz/qe1DtajtGJgvDQkjqHHjsy0jnEaD1gs1X38bERd4Y41BrXVi2Sr645F3qOXUJapsaxJrs45aO6zquqjPeAcH9dJz256kxrFi8g5zocOfNNHLz/2ZJPBiL0FZkIyXDk3Rvp0PSwLxVFeHJIOCeAjCNYjVKId6IBtDZRn7Bj7wB0TrwJFhevf8YdkftK3uU3hQoCu/26bQ6Wiurtm3i7ottcTqkTaADAeYz+oDKZiHaJPbBd45B78y61gbFaB5TTCZDr7yB3k45v7BB6xbBKQZ+4V8EPDUdPYTddhXHHMwS0OeGeEV6fU1Q3Lfq27sxaktMOkXMdpcE+tJTT1jhLFov9Ixbc/j6wCTS1H+eOsJ+daID6r+JG3yfMIJX0PKqqarWav3JjZHlAPYhR1e90qW6T6EfGDYeKFZzh+1PI7Vfcp4/8H+qvsq1+cxwLiA9NvVbVUrHm5rlDafeDRMPjDGfqrjxzbsxWb7JPxEP2CPH7yBD8/nHKDG2BT6VlgofXReKLfeMMrEXxCxeZ3h4QdcL3uFevrrnx2lQ7sfoVc++p8EVfC3vYLo9PH3p80z1WeMS2xkIv3u7Z/SoFDax76M9tkn+IV5igewoORc0pRvKwMcodiOGBij3opWX+rz7p/x4BiwVgnSjDOPhRlmxnFTy6AP9taDWs7RMbcNJWfMf3thvu2wXYw17x2cxjG3Abx5bnGeoxjjxWPF5dAvfrgCOCEfbcMuzvGZy98GGCvGitswi9EObNsLyIe/3D8ujzpog9Pt1b8X0rl/zuBxL/irfdAIaAQ0AhoBjYBGQCOgEdAIaAQ0AvYQ0MRfe8jodI2ARkAjoBHQCGgENAIagc8jAvgdYjEFTfzVxN/FNF/vW1+NZBJ7QKAclDW7Ayupps6qZGmmrGivvll6REyi/MHXTO1XLa+SJtT0hThWVQ3na8+MYGtm86Vl36efVP6zjZRiVmY+afgxGMTexwUpZLOIf/nquzalOLY7OhY46w/bjogBbMdRbFQ0dlTWUZ76AzwTOowkJUf1jXmqPWOeI3KH/nHdiNbczmdbx87ON5BS8HF1G7cRQNzHic4UdNDocn8KGHSjfvFK6aGBCRqpHJXqobUtAzZnD+3ZTz8++h49uOwpqp8Yl+RekC4Tl6VJYuYrp4/TLqEm+qPf/UKq/wY0NxAIhiFxifTptTxbm2xQ7RfmCHxbkdVHnw00UX/tAE10DRJuiDDveH4Z5y+TTtimWQzVVbUtszKzpTHBicktB5InxSvUeyh401N0/qNrdK64R5IUQVRGX6ba6oWyZC9NjPlJ4qBbfBp1i/3/ZaEGfK78muwXysEek4UQo78g1dDQoI0IhP4zUcWRnyBlQV0X4fHNz1CTpU7WQzvGOYI0ZwLqwS/0Hx9jvampKTk+xnSjbeyncTHe09TZo1buloqvILyB8Av1aBDfMH+gJp0SuZSGBdkUyrSPb9ohyamhiU3gAFNogDst842gjYkGfQAAQABJREFUDOFT3JR4yMFfjIdQoUZwRu3X6N98znEtxLUYsWW8V6hAxxMrAquK0MAI5FoOWFupW18kr54yihsblQTAl18Qa2vUl+rGy2jQLdxGjsU8R/3YCG/Kr6qzzeev7Y+kd0+2SZIvlLFBEkWAQjcCSLxoE2MIhdH/L+80TU50UtaqjfT6xTMEQiiwBajAsqelURIPcRwSHStJvz/JO0NFQ/30cZUV35w1UXK/wBrlANIvghkpEukPP/BDqqy2qomDXA3C7mwka3XOo/98/cH9U3BcsMTGmbEGwZjvmeALArBU7SNNvafjNYkymPdYlyMjIzbVUexHCCBBGu3wemEbsqD4crRX8f7CZTnmfQt7gnGN4RxtIEb9mjbrePBYqPeZ6H/iyizbfEId3He9efxV2RR8A8ne6DP7wTE/kITzhCV+ZOmfvo8YfeR6iBOFIjr7pqab9Y3zjfZAuOTy/BAW469iyP1QSb+qTWffEmHvYT3jWMJPfNAuSNNZf/2yfHhj4vJZWjPSL1WWuX0mXzPhF2q/WJsn66rJIoj46cKGS0go1ZQUigcAgmS1M3nWtYMT4703fPFbkSZJv8jzJh8aXJ9FwWt3UMOFz2R9zIXK6vNy3+jwHKP+rlaJI5N4MfYIfK3pdO2Sc35wcFBev/i6y1jLwuKLceZzs5jXrVneXNLU8TWr54j0a1b+VtMwzoyHcR4Yz51tAzbNcFLxBfZmZZxpA9jhYxw/tS58R79ADuf7Lc5X+4UyfF+G/YnnEMqq/nLdW43VNm/VBuphn4tYmjjjvgCY66AR0AhoBDQCGgGNgEZAI6AR0AhoBBY7Apr4u9hHUPuvEdAIaAQ0AhoBjYBGQCMwFwTwW8diCvg9BaG5ebrYntKHf7txLNgOMiBWj28km6ZxHmKuo6bN+VgwVKSIEQsZwQAfq7HxGOf84Tp8Pt/4WzCog0bgdiIwm1odt41yUAfs7RMMuxvBHjmG82eLXV1daXTESvAxkgDUurfzh01WPFTbu9Xj2QhAbDfBJ872OndOW+gYJEGQ1BCgyDk0bJnWhPGHd5XQx
```
