## Supplementary File 2 for "Spatial transcriptomics and machine learning define exhaustion-like bone marrow T-cell islands associated with myeloma progression and clinical risk": Supplementary File 2 (Xenium_5k_data_analysis_journey_python_20260316).ipynb (part 13 of 20)

```
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)

# %% [markdown]
## Section 3.6 Find cluster marker genes for cell annotation

We can compute marker genes in each cluster and accordingly annotate each cluster.


# %% [code]
%%time
sc.tl.rank_genes_groups(adata, groupby="leiden", layer="lognorm", pts=True)

# %% [code]
sc.pl.rank_genes_groups_dotplot(adata, n_genes=3)

# %% [markdown]
## Section 3.7 Subset for macrophages

# %% [markdown]
Below we subset macrophages only and compare gene expression in macrophages between breast cancer and cervical cancer data. The demonstration below is for explorative purposes to compare macrophages between two tissues. The p-values obtained from this analysis should be interpreted with caution, because these tests treat each bin as an independent replicate, which could cause false positives.

**A more robust statistic test for differential expression genes (DEG) between conditions requires biological replicates (at least 3 biological replicates per condition are recommended) and pseudo-bulk DEG analysis approach can be used for this analysis.** See more documentation below:

*   [Differential Gene Expression Analysis in scRNA-seq Data between Conditions with Biological Replicates](https://www.10xgenomics.com/analysis-guides/differential-gene-expression-analysis-in-scrna-seq-data-between-conditions-with-biological-replicates)
*   [Use PyDESeq2 for pseudo-bulk DE analysis](https://pydeseq2.readthedocs.io/en/stable/auto_examples/plot_step_by_step.html#sphx-glr-auto-examples-plot-step-by-step-py)


# %% [code]
adata_macrophages = adata[adata.obs.leiden == "5"]

# %% [markdown]
Re-do analyses: Find variable genes, data normalization and scaling, PCA, Harmony batch correction (on PCA), UMAP and clustering on macrophage cells only.

# %% [code]
%%time
adata_macrophages.X = adata_macrophages.layers["counts"].copy()
sc.pp.highly_variable_genes(adata_macrophages, n_top_genes=2000, flavor="seurat_v3")
sc.pp.normalize_total(adata_macrophages)
sc.pp.log1p(adata_macrophages)

adata_macrophages.layers["lognorm"] = adata_macrophages.X.copy()

sc.pp.scale(adata_macrophages, zero_center=False, max_value=10)
sc.pp.pca(adata_macrophages, n_comps=30)

sc.external.pp.harmony_integrate(adata_macrophages, key="tissue")
sc.pp.neighbors(adata_macrophages, use_rep="X_pca_harmony")
sc.tl.umap(adata_macrophages)

# %% [code]
sc.pl.umap(adata_macrophages, color=["tissue"], vmax="p99")

# %% [markdown]
Compute DEG in macrophages between breast cancer and cervical cancer data.

# %% [code]
sc.tl.rank_genes_groups(adata_macrophages, groupby="tissue", layer="lognorm", pts=True)

# %% [code]
sc.pl.rank_genes_groups_dotplot(adata_macrophages)

# %% [markdown]
Based on DEG results, _CTSL_ is significantly higher expressed in breast cancer macrophages compared to cervical cancer.

# %% [code]
sc.pl.umap(adata_macrophages, color="CTSL", layer="lognorm")

# %% [code]
sc.pl.violin(
    adata_macrophages, groupby="tissue", keys="CTSL", layer="lognorm", size=0.5
)

# %% [markdown]
![image.png](data:image/png;base64,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
```
