## Supplementary File 2 for "Spatial transcriptomics and machine learning define exhaustion-like bone marrow T-cell islands associated with myeloma progression and clinical risk": Supplementary File 2 (Xenium_5k_data_analysis_journey_python_20260316).ipynb (part 14 of 20)

```
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
```
