## Supplementary File 2 for "Spatial transcriptomics and machine learning define exhaustion-like bone marrow T-cell islands associated with myeloma progression and clinical risk": Supplementary File 2 (Xenium_5k_data_analysis_journey_python_20260316).ipynb (part 15 of 20)

```
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)

# %% [markdown]
Higher expression of _CTSL_ in macrophages is reported to be associated with tumor progression and poor prognosis ([Zhang, et al., 2024](https://www.sciencedirect.com/science/article/pii/S2405844024053040), [Alderton, 2010](https://www.nature.com/articles/nrc2816), [Xiao, et al., 2024](https://www.wjgnet.com/1007-9327/full/v30/i47/5032.htm)). Our analysis of the tutorial data shows higher expression of _CTSL_ in breast cancer tissue macrophages, suggesting more of a pro-tumor role of macrophages in breast cancer compared to cervical cancer.

# %% [markdown]
# **4. [Additional Topics] Neighbors enrichment analysis**

Here, we return to the Xenium Breast Cancer results in Section 2 to show a simple neighborhood enrichment analysis. Although, we did not annotate the cell types in the following section, we would recommend first annotating cell types in your own analysis.

# %% [code]
import squidpy as sq
import anndata as ad
import matplotlib.pyplot as plt

# %% [code]
# Read breast_processed zarr file that is saved in Section 2
sdata = sd.read_zarr("breast_processed.zarr")
adata = sdata["table"]

# %% [markdown]
### Section 4.1  Building a spatial neighborhood graph

# %% [markdown]
#### 4.1.1 Compute centrality scores

# %% [markdown]
We calculate the centrality scores for each cell or spot using the clustering labels provided in `adata.obs["leiden"]`. Centrality measures how "important" a cluster is within the graph, providing an overall picture of which clusters might be important.

- **Average clustering** - Measures the tendency of nodes within the cluster to form triangles. High values suggest tight-knit groups, often found in localized tissue regions or co-expressing gene modules.

- **Closeness centrality** - How close a cluster is, on average, to all other clusters in the graph. A cluster with high closeness may act as a mediator or integrator, potentially central in tissue structure or cell–cell communication.

- **Degree centrality** - The fraction of edges from group members that connect to non-group members. High inter-group degree centrality indicates outward-facing influence. These clusters may be key in interacting with other cell types or regions.

# %% [code]
sq.gr.spatial_neighbors(adata, coord_type="generic", delaunay=True)
# Compute centrality scores
sq.gr.centrality_scores(adata, cluster_key="leiden")
sq.pl.centrality_scores(adata, cluster_key="leiden", figsize=(16, 5))

# %% [markdown]
## Section 4.2 Neighbors enrichment analysis

# %% [markdown]
Neighborhood enrichment analysis calculates an enrichment score by assessing the proximity of cell clusters on the connectivity graph. This score is then compared to a distribution generated through permutations, and a z-score is calculated based on the observed versus expected number of events.

Below, cluster 3 shows the highest self-enrichment, meaning it is most frequently found near itself.

# %% [code]
sq.gr.nhood_enrichment(adata, cluster_key="leiden")

# %% [code]
fig, ax = plt.subplots(1, 2, figsize=(13, 7))
sq.pl.nhood_enrichment(
    adata,
    cluster_key="leiden",
    figsize=(8, 8),
    title="Neighborhood enrichment adata",
    ax=ax[0],
)
sdata.pl.render_shapes("cell_boundaries", color="leiden").pl.show(ax=ax[1])

# %% [markdown]
## Section 4.3 Identify Spatially Variable genes/features (SVF) by Moran's I score

A gene with the highest Moran's I score in a spatial transcriptomics dataset is a prime example of a spatially variable gene that exhibits strong, non-random, and clustered expression. This makes it a valuable candidate for understanding tissue organization, identifying spatial domains, and inferring biological functions linked to specific locations within the tissue.

# %% [code]
%%time
sq.gr.spatial_autocorr(
    adata,
    mode="moran",
    n_jobs=-1,
)
adata.uns["moranI"].head(10)

# %% [markdown]
We can visualize some of those genes with `squidpy.pl.spatial_scatter`.

# %% [code]
# We can also use squidpy's plotting to plot out the genes
sq.pl.spatial_scatter(
    adata,
    library_id="spatial",
    color=["XBP1", "CA12"],
    shape=None,
    size=2,
    img=False,
    layer="lognorm",
)

# %% [markdown]
View those genes in Xenium Explorer:

# %% [markdown]
![Screenshot 2025-05-22 at 3.54.24 PM.png](data:image/png;base64,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
```
