## Supplementary File 2 for "Spatial transcriptomics and machine learning define exhaustion-like bone marrow T-cell islands associated with myeloma progression and clinical risk": Supplementary File 2 (Xenium_5k_data_analysis_journey_python_20260316).ipynb (part 16 of 20)

```
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)

# %% [markdown]
```
