## Supplementary File 2 for "Spatial transcriptomics and machine learning define exhaustion-like bone marrow T-cell islands associated with myeloma progression and clinical risk": Supplementary File 2 (Xenium_5k_data_analysis_journey_python_20260316).ipynb (part 17 of 20)

```
![Screenshot 2025-05-22 at 3.56.03 PM.png](data:image/png;base64,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
```
