## Supplementary File 2 for "Spatial transcriptomics and machine learning define exhaustion-like bone marrow T-cell islands associated with myeloma progression and clinical risk": Supplementary File 2 (Xenium_5k_data_analysis_journey_python_20260316).ipynb (part 18 of 20)

```
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
```
