## Supplementary File 2 for "Spatial transcriptomics and machine learning define exhaustion-like bone marrow T-cell islands associated with myeloma progression and clinical risk": Supplementary File 2 (Xenium_5k_data_analysis_journey_python_20260316).ipynb (part 19 of 20)

```
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
```
