## Supplementary File 2 for "Spatial transcriptomics and machine learning define exhaustion-like bone marrow T-cell islands associated with myeloma progression and clinical risk": Supplementary File 2 (Xenium_5k_data_analysis_journey_python_20260316).ipynb (part 20 of 20)

```
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)

# %% [markdown]
_XBP1_ is not a marker for all types of breast cancer, it is a crucial factor, particularly in certain subtypes like ER-positive and triple-negative breast cancer (TNBC). https://www.cell.com/heliyon/fulltext/S2405-8440(20)32060-0 https://pmc.ncbi.nlm.nih.gov/articles/PMC7557884/
```
